# The first wave of the Spanish COVID-19 epidemic was associated with early introductions and fast spread of a dominating genetic variant

**DOI:** 10.1101/2020.12.21.20248328

**Authors:** Mariana G. López, Álvaro Chiner-Oms, Darío García de Viedma, Paula Ruiz-Rodriguez, Maria Alma Bracho, Irving Cancino-Muñoz, Giuseppe D’Auria, Griselda de Marco, Neris García-González, Galo Adrian Goig, Inmaculada Gómez-Navarro, Santiago Jiménez-Serrano, Llúcia Martinez-Priego, Paula Ruiz-Hueso, Lidia Ruiz-Roldán, Manuela Torres-Puente, Juan Alberola, Eliseo Albert, Maitane Aranzamendi Zaldumbide, María Pilar Bea-Escudero, Jose Antonio Boga, Antoni E. Bordoy, Andrés Canut-Blasco, Ana Carvajal, Gustavo Cilla Eguiluz, Maria Luz Cordón Rodríguez, José J. Costa-Alcalde, María de Toro, Inmaculada de Toro Peinado, Jose Luis del Pozo, Sebastián Duchêne, Jovita Fernández-Pinero, Begoña Fuster Escrivá, Concepción Gimeno Cardona, Verónica González Galán, Nieves Gonzalo Jiménez, Silvia Hernáez Crespo, Marta Herranz, José Antonio Lepe, José Luis López-Hontangas, Maria Ángeles Marcos, Vicente Martín, Elisa Martró, Ana Milagro Beamonte, Milagrosa Montes Ros, Rosario Moreno-Muñoz, David Navarro, José María Navarro-Marí, Anna Not, Antonio Oliver, Begoña Palop-Borrás, Mónica Parra Grande, Irene Pedrosa-Corral, Maria Carmen Perez Gonzalez, Laura Pérez-Lago, Luis Piñeiro Vázquez, Nuria Rabella, Jordi Reina, Antonio Rezusta, Lorena Robles Fonseca, Ángel Rodríguez-Villodres, Sara Sanbonmatsu-Gámez, Jon Sicilia, María Dolores Tirado Balaguer, Ignacio Torres, Alexander Tristancho, José María Marimón, Mireia Coscolla, Fernando González-Candelas, Iñaki Comas, on behalf of the SeqCOVID-SPAIN consortium

## Abstract

The COVID-19 pandemic has shaken the world since the beginning of 2020. Spain is among the European countries with the highest incidence of the disease during the first pandemic wave. We established a multidisciplinar consortium to monitor and study the evolution of the epidemic, with the aim of contributing to decision making and stopping rapid spreading across the country. We present the results for 2170 sequences from the first wave of the SARS-Cov-2 epidemic in Spain and representing 12% of diagnosed cases until 14^th^ March. This effort allows us to document at least 500 initial introductions, between early February-March from multiple international sources. Importantly, we document the early raise of two dominant genetic variants in Spain (Spanish Epidemic Clades), named SEC7 and SEC8, likely amplified by superspreading events. In sharp contrast to other non-Asian countries those two variants were closely related to the initial variants of SARS-CoV-2 described in Asia and represented 40% of the genome sequences analyzed. The two dominant SECs were widely spread across the country compared to other genetic variants with SEC8 reaching a 60% prevalence just before the lockdown. Employing Bayesian phylodynamic analysis, we inferred a reduction in the effective reproductive number of these two SECs from around 2.5 to below 0.5 after the implementation of strict public-health interventions in mid March. The effects of lockdown on the genetic variants of the virus are reflected in the general replacement of preexisting SECs by a new variant at the beginning of the summer season. Our results reveal a significant difference in the genetic makeup of the epidemic in Spain and support the effectiveness of lockdown measures in controlling virus spread even for the most successful genetic variants. Finally, earlier control of SEC7 and particularly SEC8 might have reduced the incidence and impact of COVID-19 in our country.

## Supplementary tables and data for "The first wave of the Spanish COVID-19 epidemic was associated with early introductions and fast spread of a dominating genetic variant": spanish_aln_masked_plus_Wuhan.fas.nwk

```
(hCoV-19_Wuhan_IPBCAMS-WH-01_2019_EPI_ISL_402123_2019-12-24:0.0000668859,((((((((((((((((((((((((((((((((((((hCoV-19_Spain_COV000685_2020_EPI_ISL_452777_2020-03-04:0.0000020138,(hCoV-19_Spain_Valencia5_2020_EPI_ISL_416484_2020-02-27:0.0000020138,hCoV-19_Spain_Valencia54_2020_EPI_ISL_425178_2020-02-28:0.0000020138):0.0000020138):0.0000020138,hCoV-19_Spain_COV003654_2020_EPI_ISL_467247_2020-04-01:0.0000020138):0.0000020138,(hCoV-19_Spain_Valencia15_2020_EPI_ISL_419679_2020-03-02:0.0000334422,hCoV-19_Spain_COV001499_2020_EPI_ISL_467150_2020-03-19:0.0000668859):0.0000020138):0.0000020138,((((((((((hCoV-19_Spain_COV001539_2020_EPI_ISL_467174_2020-03-16:0.0000000000,hCoV-19_Spain_COV001583_2020_EPI_ISL_467104_2020-03-14:0.0000000000):0.0000000000,hCoV-19_Spain_COV001528_2020_EPI_ISL_467159_2020-03-13:0.0000000000):0.0000000000,hCoV-19_Spain_COV001604_2020_EPI_ISL_467175_2020-03-13:0.0000000000):0.0000000000,hCoV-19_Spain_COV001558_2020_EPI_ISL_467172_2020-03-12:0.0000000000):0.0000000000,hCoV-19_Spain_Valencia125_2020_EPI_ISL_436220_2020-03-14:0.0000000000):0.0000000000,hCoV-19_Spain_COV001608_2020_EPI_ISL_467161_2020-03-01:0.0000000000):0.0000000000,hCoV-19_Spain_COV000738_2020_EPI_ISL_452742_2020-03-07:0.0000000000):0.0000000000,hCoV-19_Spain_COV005957_2020_EPI_ISL_500391_2020-03-05:0.0000000000):0.0000020138,hCoV-19_Spain_Granada-COV002944_2020_EPI_ISL_474877_2020-03-27:0.0000020138):0.0000020138,hCoV-19_Spain_COV001576_2020_EPI_ISL_467147_2020-03-14:0.0000020138):0.0000020138):0.0000020138,hCoV-19_Spain_COV000718_2020_EPI_ISL_452750_2020-03-02:0.0000334422):0.0000020138,((((((((hCoV-19_Spain_COV001951_2020_EPI_ISL_452428_2020-03-13:0.0000334422,hCoV-19_Spain_COV000706_2020_EPI_ISL_452760_2020-03-05:0.0000020138):0.0000020138,(hCoV-19_Spain_COV002044_2020_EPI_ISL_452382_2020-03-16:0.0000334422,hCoV-19_Spain_COV002857_2020_EPI_ISL_467060_2020-03-13:0.0000334422):0.0000020138):0.0000020138,hCoV-19_Spain_COV000896_2020_EPI_ISL_452667_2020-03-26:0.0000334422):0.0000020138,(hCoV-19_Spain_COV001936_2020_EPI_ISL_452440_2020-03-12:0.0000020138,hCoV-19_Spain_COV002028_2020_EPI_ISL_452391_2020-03-17:0.0000020138):0.0000020138):0.0000020138,hCoV-19_Spain_COV001578_2020_EPI_ISL_467171_2020-03-13:0.0000020138):0.0000020138,(((((((((((((((((((((((((((((((((((((((((((((((hCoV-19_Spain_COV001438_2020_EPI_ISL_467108_2020-03-17:0.0000334422,hCoV-19_Spain_COV003688_2020_EPI_ISL_467210_2020-04-02:0.0000685970):0.0000020138,hCoV-19_Spain_COV000739_2020_EPI_ISL_500250_2020-03-07:0.0000020138):0.0000020138,hCoV-19_Spain_COV000838_2020_EPI_ISL_500285_2020-03-10:0.0000020138):0.0000020138,hCoV-19_Spain_COV000726_2020_EPI_ISL_500245_2020-03-07:0.0000365048):0.0000020138,hCoV-19_Spain_COV000674_2020_EPI_ISL_500232_2020-03-06:0.0000020138):0.0000020138,hCoV-19_Spain_COV000810_2020_EPI_ISL_500276_2020-03-09:0.0000020138):0.0000020138,hCoV-19_Spain_COV000733_2020_EPI_ISL_500247_2020-03-07:0.0000368261):0.0000020138,hCoV-19_Spain_COV000821_2020_EPI_ISL_500280_2020-03-10:0.0000020138):0.0000020138,hCoV-19_Spain_COV000700_2020_EPI_ISL_500238_2020-03-08:0.0000020138):0.0000020138,hCoV-19_Spain_COV000790_2020_EPI_ISL_500269_2020-03-09:0.0000020138):0.0000020138,hCoV-19_Spain_COV000722_2020_EPI_ISL_500241_2020-03-07:0.0000020138):0.0000020138,hCoV-19_Spain_COV000808_2020_EPI_ISL_500274_2020-03-08:0.0000020138):0.0000020138,hCoV-19_Spain_COV000723_2020_EPI_ISL_500242_2020-03-07:0.0000020138):0.0000020138,hCoV-19_Spain_COV000742_2020_EPI_ISL_500253_2020-03-07:0.0000020138):0.0000020138,hCoV-19_Spain_COV000841_2020_EPI_ISL_500286_2020-03-11:0.0000020138):0.0000020138,hCoV-19_Spain_COV000767_2020_EPI_ISL_500263_2020-03-07:0.0000729701):0.0000020138,hCoV-19_Spain_COV000673_2020_EPI_ISL_500231_2020-03-06:0.0000020138):0.0000020138,hCoV-19_Spain_COV000836_2020_EPI_ISL_500284_2020-03-10:0.0000020138):0.0000020138,hCoV-19_Spain_COV000797_2020_EPI_ISL_500271_2020-03-08:0.0000020138):0.0000020138,hCoV-19_Spain_COV000819_2020_EPI_ISL_500279_2020-03-10:0.0000020138):0.0000020138,hCoV-19_Spain_COV000687_2020_EPI_ISL_500236_2020-03-07:0.0000020138):0.0000020138,hCoV-19_Spain_COV000762_2020_EPI_ISL_500259_2020-03-07:0.0000020138):0.0000020138,hCoV-19_Spain_COV000740_2020_EPI_ISL_500251_2020-03-07:0.0000020138):0.0000020138,hCoV-19_Spain_COV000676_2020_EPI_ISL_500234_2020-03-06:0.0000020138):0.0000020138,hCoV-19_Spain_COV000734_2020_EPI_ISL_500248_2020-03-07:0.0000020138):0.0000020138,hCoV-19_Spain_COV003973_2020_EPI_ISL_500216_2020-04-12:0.0000723069):0.0000020138,hCoV-19_Spain_COV000725_2020_EPI_ISL_500244_2020-03-07:0.0000020138):0.0000020138,(hCoV-19_Spain_COV003971_2020_EPI_ISL_500164_2020-04-12:0.0000020138,hCoV-19_Spain_COV004015_2020_EPI_ISL_500208_2020-04-23:0.0000358638):0.0000713890):0.0000020138,hCoV-19_Spain_COV000834_2020_EPI_ISL_500283_2020-03-10:0.0000732489):0.0000020138,hCoV-19_Spain_COV000731_2020_EPI_ISL_500246_2020-03-07:0.0000020138):0.0000020138,hCoV-19_Spain_COV000672_2020_EPI_ISL_500230_2020-03-06:0.0000020138):0.0000020138,hCoV-19_Spain_COV000724_2020_EPI_ISL_500243_2020-03-07:0.0000020138):0.0000020138,hCoV-19_Spain_COV000755_2020_EPI_ISL_500256_2020-03-06:0.0000020138):0.0000020138,hCoV-19_Spain_COV003958_2020_EPI_ISL_500212_2020-04-09:0.0000020138):0.0000020138,hCoV-19_Spain_COV000824_2020_EPI_ISL_500281_2020-03-10:0.0000729566):0.0000020138,hCoV-19_Spain_COV000773_2020_EPI_ISL_500266_2020-03-09:0.0000020138):0.0000020138,hCoV-19_Spain_COV000761_2020_EPI_ISL_500258_2020-03-07:0.0000737480):0.0000020138,hCoV-19_Spain_COV000798_2020_EPI_ISL_500272_2020-03-08:0.0000368095):0.0000020138,hCoV-19_Spain_COV000747_2020_EPI_ISL_500254_2020-03-08:0.0000020138):0.0000010830,hCoV-19_Spain_COV000763_2020_EPI_ISL_500260_2020-03-07:0.0000020138):0.0000020138,hCoV-19_Spain_COV000667_2020_EPI_ISL_500228_2020-03-07:0.0000020138):0.0000021760,hCoV-19_Spain_COV000811_2020_EPI_ISL_500277_2020-03-08:0.0000368784):0.0000020138,hCoV-19_Spain_COV000668_2020_EPI_ISL_500229_2020-03-07:0.0000020138):0.0000020138,(hCoV-19_Spain_COV003972_2020_EPI_ISL_500215_2020-04-12:0.0000020138,(hCoV-19_Spain_COV004005_2020_EPI_ISL_500165_2020-04-21:0.0000020138,hCoV-19_Spain_COV003959_2020_EPI_ISL_500213_2020-04-09:0.0000020138):0.0000020138):0.0000713434):0.0000020138,hCoV-19_Spain_COV000765_2020_EPI_ISL_500262_2020-03-07:0.0000020138):0.0000010831,hCoV-19_Spain_COV000741_2020_EPI_ISL_500252_2020-03-07:0.0000020138):0.0000020138,hCoV-19_Spain_COV000787_2020_EPI_ISL_500267_2020-03-09:0.0000366547):0.0000020633):0.0000020138,hCoV-19_Spain_COV001473_2020_EPI_ISL_467118_2020-03-18:0.0000020138):0.0000020138,((hCoV-19_Spain_COV000814_2020_EPI_ISL_452714_2020-03-10:0.0000334422,hCoV-19_Spain_Donostia-San_Sebastian_COV003192_2020_EPI_ISL_481027_2020-03-10:0.0000020138):0.0000020138,hCoV-19_Spain_Malaga-COV002860_2020_EPI_ISL_474926_2020-03-13:0.0000334422):0.0000020138):0.0000020138):0.0000020138,(hCoV-19_Spain_COV001574_2020_EPI_ISL_467180_2020-03-14:0.0000020138,(((hCoV-19_Spain_Valencia290_2020_EPI_ISL_436385_2020-03-17:0.0000020138,hCoV-19_Spain_Valencia21_2020_EPI_ISL_419685_2020-03-10:0.0000349886):0.0000020138,hCoV-19_Spain_Zaragoza2403_2020_EPI_ISL_468796_2020-03-23:0.0000020138):0.0000020138,hCoV-19_Spain_COV006028_2020_EPI_ISL_500458_2020-03-07:0.0000020138):0.0000020138):0.0000020138):0.0000020138,(((((hCoV-19_Spain_COV000860_2020_EPI_ISL_452692_2020-02-29:0.0000020138,hCoV-19_Spain_COV000835_2020_EPI_ISL_452707_2020-03-10:0.0000020138):0.0000020138,(hCoV-19_Spain_COV000760_2020_EPI_ISL_452731_2020-03-10:0.0000020138,hCoV-19_Spain_COV000801_2020_EPI_ISL_500273_2020-03-08:0.0000020138):0.0000334422):0.0000020138,hCoV-19_Spain_COV000804_2020_EPI_ISL_452718_2020-03-08:0.0000020138):0.0000020138,((((hCoV-19_Spain_COV000934_2020_EPI_ISL_452638_2020-03-27:0.0000020138,hCoV-19_Spain_COV001504_2020_EPI_ISL_467112_2020-03-19:0.0000020138):0.0000020138,(((hCoV-19_Spain_COV001171_2020_EPI_ISL_452568_2020-03-26:0.0000334422,(hCoV-19_Spain_COV001524_2020_EPI_ISL_467135_2020-03-19:0.0000684682,hCoV-19_Spain_Granada-COV003034_2020_EPI_ISL_474896_2020-04-06:0.0000334422):0.0000020138):0.0000020138,hCoV-19_Spain_COV000775_2020_EPI_ISL_452728_2020-03-09:0.0000020138):0.0000020138,hCoV-19_Spain_COV000695_2020_EPI_ISL_452769_2020-03-05:0.0000020138):0.0000020138):0.0000020138,hCoV-19_Spain_COV001534_2020_EPI_ISL_467109_2020-03-16:0.0000020138):0.0000020138,(hCoV-19_Spain_COV000714_2020_EPI_ISL_452754_2020-03-05:0.0000020138,hCoV-19_Spain_COV001531_2020_EPI_ISL_467097_2020-03-12:0.0000020138):0.0000020138):0.0000020138):0.0000020138,hCoV-19_Spain_Guadix-COV002887_2020_EPI_ISL_474897_2020-03-16:0.0000334422):0.0000020138):0.0000020138,hCoV-19_Spain_CastillayLeon201437_2020_EPI_ISL_416994_2020-03-04:0.0000334422):0.0000020138,(((((hCoV-19_Spain_Valencia35_2020_EPI_ISL_420120_2020-03-09:0.0000000000,hCoV-19_Spain_Logrono_h2285_2020_EPI_ISL_468764_2020-03-01:0.0000000000):0.0000000000,hCoV-19_Spain_Valencia36_2020_EPI_ISL_420121_2020-03-09:0.0000000000):0.0000000000,hCoV-19_Spain_Andalucia201613_2020_EPI_ISL_455316_2020-03-05:0.0000000000):0.0000000000,hCoV-19_Spain_Canarias201495_2020_EPI_ISL_419233_2020-03-04:0.0000000000):0.0000000000,hCoV-19_Spain_LaRioja201576_2020_EPI_ISL_455343_2020-03-03:0.0000000000):0.0000020138):0.0000020138,(((((hCoV-19_Spain_COV001588_2020_EPI_ISL_467129_2020-03-12:0.0000020138,(hCoV-19_Spain_COV001443_2020_EPI_ISL_467115_2020-03-17:0.0000334422,hCoV-19_Spain_COV001412_2020_EPI_ISL_452489_2020-03-20:0.0000684226):0.0000334422):0.0000020138,(hCoV-19_Spain_COV001535_2020_EPI_ISL_467144_2020-03-16:0.0000334422,hCoV-19_Spain_COV001621_2020_EPI_ISL_467169_2020-03-18:0.0000334422):0.0000020138):0.0000020138,(((((hCoV-19_Spain_COV000691_2020_EPI_ISL_452773_2020-03-06:0.0000000000,hCoV-19_Spain_COV000792_2020_EPI_ISL_452722_2020-03-09:0.0000000000):0.0000000000,hCoV-19_Spain_COV001467_2020_EPI_ISL_467101_2020-03-17:0.0000000000):0.0000000000,hCoV-19_Spain_COV000935_2020_EPI_ISL_452637_2020-03-27:0.0000000000):0.0000000000,hCoV-19_Spain_COV001566_2020_EPI_ISL_467113_2020-03-12:0.0000000000):0.0000000000,hCoV-19_Spain_COV000736_2020_EPI_ISL_452744_2020-03-07:0.0000000000):0.0000020138):0.0000020138,(((((((hCoV-19_Spain_Valencia9_2020_EPI_ISL_417205_2020-03-02:0.0001521625,hCoV-19_Spain_Valencia22_2020_EPI_ISL_419686_2020-03-09:0.0000020138):0.0000020138,hCoV-19_Spain_Valencia6_2020_EPI_ISL_416485_2020-02-27:0.0000334422):0.0000020138,(hCoV-19_Spain_COV002987_2020_EPI_ISL_467063_2020-04-01:0.0001020965,hCoV-19_Spain_COV005954_2020_EPI_ISL_500388_2020-03-25:0.0000334422):0.0000020138):0.0000020138,(hCoV-19_Spain_COV001610_2020_EPI_ISL_467158_2020-03-12:0.0000334422,(hCoV-19_Spain_COV000704_2020_EPI_ISL_452762_2020-03-08:0.0000020138,hCoV-19_Spain_COV000697_2020_EPI_ISL_452767_2020-03-05:0.0000020138):0.0000020138):0.0000334422):0.0000020138,(((hCoV-19_Spain_COV001950_2020_EPI_ISL_452429_2020-03-13:0.0000020138,hCoV-19_Spain_COV000716_2020_EPI_ISL_452752_2020-03-05:0.0000020138):0.0000020138,hCoV-19_Spain_COV001320_2020_EPI_ISL_452553_2020-03-23:0.0000334422):0.0000020138,hCoV-19_Spain_COV001600_2020_EPI_ISL_467132_2020-03-12:0.0000334422):0.0000020138):0.0000020138,(((((((hCoV-19_Spain_COV001358_2020_EPI_ISL_452543_2020-03-08:0.0000684458,hCoV-19_Spain_COV002049_2020_EPI_ISL_452378_2020-03-12:0.0000020138):0.0000020138,hCoV-19_Spain_COV001570_2020_EPI_ISL_467141_2020-03-13:0.0000020138):0.0000020138,(hCoV-19_Spain_COV000830_2020_EPI_ISL_452708_2020-03-10:0.0000334422,(hCoV-19_Spain_COV005986_2020_EPI_ISL_500420_2020-03-22:0.0000020138,hCoV-19_Spain_COV000853_2020_EPI_ISL_452698_2020-03-11:0.0000020138):0.0000020138):0.0000020138):0.0000020138,hCoV-19_Spain_Valencia95_2020_EPI_ISL_425219_2020-03-17:0.0001003311):0.0000020138,hCoV-19_Spain_COV001606_2020_EPI_ISL_467165_2020-03-12:0.0000020138):0.0000020138,hCoV-19_Spain_COV001587_2020_EPI_ISL_467103_2020-03-12:0.0000020138):0.0000020138,((((hCoV-19_Spain_COV000829_2020_EPI_ISL_452709_2020-03-10:0.0000020138,(hCoV-19_Spain_COV000852_2020_EPI_ISL_452699_2020-03-11:0.0000020138,hCoV-19_Spain_COV000698_2020_EPI_ISL_452766_2020-03-05:0.0000020138):0.0000334422):0.0000020138,hCoV-19_Spain_COV000805_2020_EPI_ISL_452717_2020-03-08:0.0000020138):0.0000020138,hCoV-19_Spain_Logrono_h2286_2020_EPI_ISL_468763_2020-03-02:0.0000020138):0.0000020138,(hCoV-19_Spain_Donostia-San_Sebastian_COV003247_2020_EPI_ISL_481019_2020-03-17:0.0000020138,(hCoV-19_Spain_Valencia126_2020_EPI_ISL_436221_2020-03-14:0.0000020138,hCoV-19_Spain_COV005956_2020_EPI_ISL_500390_2020-03-04:0.0000020138):0.0000020138):0.0000020138):0.0000020138):0.0000020138):0.0000020138,((((hCoV-19_Spain_Santa_Fe-COV002919_2020_EPI_ISL_474942_2020-03-18:0.0000334422,hCoV-19_Spain_COV000855_2020_EPI_ISL_452697_2020-03-11:0.0000020138):0.0000020138,(hCoV-19_Spain_Donostia-San_Sebastian_COV003205_2020_EPI_ISL_481016_2020-03-12:0.0000020138,hCoV-19_Spain_Donostia-San_Sebastian_COV003201_2020_EPI_ISL_481026_2020-03-11:0.0000684523):0.0000020138):0.0000020138,hCoV-19_Spain_COV005953_2020_EPI_ISL_500387_2020-03-10:0.0000020138):0.0000020138,(((hCoV-19_Spain_COV000669_2020_EPI_ISL_452783_2020-03-06:0.0000020138,((hCoV-19_Spain_Maracena-COV002981_2020_EPI_ISL_474931_2020-03-31:0.0000684492,hCoV-19_Spain_COV001192_2020_EPI_ISL_452565_2020-03-25:0.0000682645):0.0000020138,hCoV-19_Spain_COV000806_2020_EPI_ISL_452716_2020-03-08:0.0000020138):0.0000020138):0.0000020138,hCoV-19_Spain_COV000744_2020_EPI_ISL_452741_2020-03-08:0.0000020138):0.0000020138,hCoV-19_Spain_COV001971_2020_EPI_ISL_452411_2020-03-14:0.0000020138):0.0000020138):0.0000020138):0.0000020138):0.0000020138,hCoV-19_Spain_PaisVasco201388_2020_EPI_ISL_455351_2020-02-29:0.0000334422):0.0000020138):0.0000020138,((((hCoV-19_Spain_COV001213_2020_EPI_ISL_452559_2020-03-24:0.0000334422,hCoV-19_Spain_COV000817_2020_EPI_ISL_452711_2020-03-10:0.0000020138):0.0000020138,((hCoV-19_Spain_COV001973_2020_EPI_ISL_452409_2020-03-14:0.0000678883,hCoV-19_Spain_COV002010_2020_EPI_ISL_452395_2020-03-14:0.0000360408):0.0000020138,(hCoV-19_Spain_COV000815_2020_EPI_ISL_452713_2020-03-10:0.0000020138,(hCoV-19_Spain_COV006010_2020_EPI_ISL_500441_2020-03-28:0.0000350168,hCoV-19_Spain_COV006007_2020_EPI_ISL_500438_2020-03-26:0.0000020138):0.0000020138):0.0000020138):0.0000020138):0.0000020138,hCoV-19_Spain_COV003713_2020_EPI_ISL_467212_2020-04-03:0.0000668859):0.0000020138,(hCoV-19_Spain_COV001452_2020_EPI_ISL_467154_2020-03-17:0.0000020138,(hCoV-19_Spain_Granada-COV003010_2020_EPI_ISL_474890_2020-04-02:0.0000334422,hCoV-19_Spain_COV002054_2020_EPI_ISL_452375_2020-03-15:0.0000020138):0.0000020138):0.0000020138):0.0000020138):0.0000020138,((hCoV-19_Spain_LaRioja201277_2020_EPI_ISL_455336_2020-02-29:0.0000334422,(hCoV-19_Spain_CastillayLeon201323_2020_EPI_ISL_418248_2020-03-01:0.0000020138,hCoV-19_Spain_CastillayLeon201372_2020_EPI_ISL_418249_2020-03-03:0.0000020138):0.0000020138):0.0000020138,hCoV-19_Spain_LaRioja201575_2020_EPI_ISL_419234_2020-03-03:0.0000020138):0.0000020138):0.0000020138,(((((((hCoV-19_Spain_COV000751_2020_EPI_ISL_452737_2020-03-05:0.0000334422,hCoV-19_Spain_COV005978_2020_EPI_ISL_500412_2020-03-11:0.0000298118):0.0000020138,hCoV-19_Spain_COV002062_2020_EPI_ISL_452368_2020-03-11:0.0000020138):0.0000020138,hCoV-19_Spain_COV000690_2020_EPI_ISL_452774_2020-03-06:0.0000020138):0.0000020138,hCoV-19_Spain_Donostia-San_Sebastian_COV003234_2020_EPI_ISL_480991_2020-03-15:0.0000334422):0.0000020138,(hCoV-19_Spain_Las_Palmas-COV002606_2020_EPI_ISL_474918_2020-03-18:0.0000334422,hCoV-19_Spain_COV000664_2020_EPI_ISL_452786_2020-03-07:0.0000020138):0.0000020138):0.0000020138,(hCoV-19_Spain_COV000871_2020_EPI_ISL_452685_2020-03-25:0.0001028698,hCoV-19_Spain_PaisVasco201382_2020_EPI_ISL_418253_2020-03-02:0.0000020138):0.0000020138):0.0000020138,((((((((hCoV-19_Spain_COV001603_2020_EPI_ISL_467139_2020-03-12:0.0000020138,((hCoV-19_Spain_Donostia-San_Sebastian_COV003240_2020_EPI_ISL_480993_2020-03-15:0.0000334422,hCoV-19_Spain_COV001934_2020_EPI_ISL_452442_2020-03-12:0.0000684450):0.0000020138,hCoV-19_Spain_COV000665_2020_EPI_ISL_452785_2020-03-06:0.0000020138):0.0000020138):0.0000020138,(((hCoV-19_Spain_COV001450_2020_EPI_ISL_467137_2020-03-18:0.0000020138,(hCoV-19_Spain_COV001397_2020_EPI_ISL_452504_2020-03-18:0.0000020138,hCoV-19_Spain_COV000677_2020_EPI_ISL_452781_2020-03-05:0.0000020138):0.0000020138):0.0000020138,hCoV-19_Spain_COV001408_2020_EPI_ISL_452493_2020-03-20:0.0000020138):0.0000020138,((hCoV-19_Spain_COV000842_2020_EPI_ISL_452704_2020-03-11:0.0000020138,hCoV-19_Spain_COV005057_2020_EPI_ISL_500345_2020-04-21:0.0001026898):0.0000020138,hCoV-19_Spain_COV000710_2020_EPI_ISL_452756_2020-03-01:0.0000020138):0.0000020138):0.0000020138):0.0000020138,(hCoV-19_Spain_COV000721_2020_EPI_ISL_452749_2020-03-07:0.0000020138,((hCoV-19_Spain_COV001619_2020_EPI_ISL_467176_2020-03-18:0.0000668859,hCoV-19_Spain_COV000843_2020_EPI_ISL_452703_2020-03-11:0.0000668859):0.0000020138,hCoV-19_Spain_Valencia10_2020_EPI_ISL_417206_2020-03-06:0.0000383588):0.0000020138):0.0000020138):0.0000020138,hCoV-19_Spain_Valencia119_2020_EPI_ISL_436214_2020-03-13:0.0000020138):0.0000020138,((((((hCoV-19_Spain_Donostia-San_Sebastian_COV003246_2020_EPI_ISL_480976_2020-03-17:0.0000020138,(((((hCoV-19_Spain_COV000865_2020_EPI_ISL_452690_2020-03-25:0.0000334422,hCoV-19_Spain_Granada-COV003023_2020_EPI_ISL_474895_2020-04-03:0.0000699244):0.0000020138,hCoV-19_Spain_Donostia-San_Sebastian_COV003191_2020_EPI_ISL_480979_2020-03-02:0.0000020138):0.0000020138,hCoV-19_Spain_Valencia127_2020_EPI_ISL_436222_2020-03-14:0.0000020138):0.0000020138,hCoV-19_Spain_COV002722_2020_EPI_ISL_467287_2020-04-07:0.0001368592):0.0000020138,hCoV-19_Spain_COV000699_2020_EPI_ISL_452765_2020-03-08:0.0000020138):0.0000020138):0.0000020138,(hCoV-19_Spain_COV000705_2020_EPI_ISL_452761_2020-03-03:0.0000000000,hCoV-19_Spain_COV000769_2020_EPI_ISL_452729_2020-03-09:0.0000000000):0.0000020138):0.0000020138,(hCoV-19_Spain_COV001923_2020_EPI_ISL_452451_2020-03-10:0.0000334422,hCoV-19_Spain_COV000749_2020_EPI_ISL_452739_2020-03-08:0.0000334422):0.0000020138):0.0000020138,hCoV-19_Spain_COV000766_2020_EPI_ISL_452730_2020-03-07:0.0000020138):0.0000020138,(hCoV-19_Spain_COV000707_2020_EPI_ISL_452759_2020-03-05:0.0000316631,hCoV-19_Spain_COV005934_2020_EPI_ISL_500370_2020-03-20:0.0000334422):0.0000020138):0.0000020138,hCoV-19_Spain_COV001169_2020_EPI_ISL_452570_2020-03-26:0.0000334422):0.0000020138):0.0000020138,((((hCoV-19_Spain_Donostia-San_Sebastian_COV003195_2020_EPI_ISL_481024_2020-03-09:0.0000020138,hCoV-19_Spain_Malaga-COV002856_2020_EPI_ISL_474925_2020-03-12:0.0001369154):0.0000020138,(((hCoV-19_Spain_Granada-COV002982_2020_EPI_ISL_474885_2020-03-31:0.0000020138,hCoV-19_Spain_Granada-COV002958_2020_EPI_ISL_474880_2020-03-30:0.0000020138):0.0000334422,(hCoV-19_Spain_COV000682_2020_EPI_ISL_452779_2020-03-06:0.0000020138,hCoV-19_Spain_Valencia23_2020_EPI_ISL_419687_2020-02-27:0.0000020138):0.0000020138):0.0000020138,hCoV-19_Spain_COV000692_2020_EPI_ISL_452772_2020-02-29:0.0000020138):0.0000020138):0.0000020138,((hCoV-19_Spain_Donostia-San_Sebastian_COV003220_2020_EPI_ISL_480990_2020-03-14:0.0000000000,hCoV-19_Spain_Granada-COV002882_2020_EPI_ISL_474865_2020-03-16:0.0000000000):0.0000020138,hCoV-19_Spain_COV000859_2020_EPI_ISL_452693_2020-03-11:0.0000020138):0.0000020138):0.0000020138,(((((((((((((((((((((hCoV-19_Spain_COV001482_2020_EPI_ISL_467178_2020-03-18:0.0000000000,hCoV-19_Spain_COV001547_2020_EPI_ISL_467110_2020-03-16:0.0000000000):0.0000000000,hCoV-19_Spain_COV001601_2020_EPI_ISL_467126_2020-03-12:0.0000000000):0.0000000000,hCoV-19_Spain_COV001436_2020_EPI_ISL_467130_2020-03-17:0.0000000000):0.0000000000,hCoV-19_Spain_COV001553_2020_EPI_ISL_467114_2020-03-12:0.0000000000):0.0000000000,hCoV-19_Spain_COV001526_2020_EPI_ISL_467181_2020-03-18:0.0000000000):0.0000000000,hCoV-19_Spain_COV005997_2020_EPI_ISL_500429_2020-03-10:0.0000000000):0.0000000000,hCoV-19_Spain_Valencia128_2020_EPI_ISL_436223_2020-03-14:0.0000000000):0.0000000000,hCoV-19_Spain_Palma2520_2020_EPI_ISL_468991_2020-03-20:0.0000000000):0.0000000000,hCoV-19_Spain_COV000717_2020_EPI_ISL_452751_2020-03-05:0.0000000000):0.0000000000,hCoV-19_Spain_Palma2513_2020_EPI_ISL_468979_2020-03-20:0.0000000000):0.0000000000,hCoV-19_Spain_COV001464_2020_EPI_ISL_467092_2020-03-17:0.0000000000):0.0000000000,hCoV-19_Spain_COV000754_2020_EPI_ISL_452735_2020-03-10:0.0000000000):0.0000000000,hCoV-19_Spain_COV001522_2020_EPI_ISL_467106_2020-03-17:0.0000000000):0.0000000000,hCoV-19_Spain_Valencia288_2020_EPI_ISL_436383_2020-03-17:0.0000000000):0.0000000000,hCoV-19_Spain_COV000727_2020_EPI_ISL_452748_2020-03-07:0.0000000000):0.0000000000,hCoV-19_Spain_COV001440_2020_EPI_ISL_467177_2020-03-19:0.0000000000):0.0000000000,hCoV-19_Spain_COV001594_2020_EPI_ISL_467142_2020-03-13:0.0000000000):0.0000000000,hCoV-19_Spain_COV001544_2020_EPI_ISL_467182_2020-03-16:0.0000000000):0.0000020138,((((((((((((hCoV-19_Spain_Valencia62_2020_EPI_ISL_425186_2020-03-10:0.0000000000,hCoV-19_Spain_Valencia37_2020_EPI_ISL_420122_2020-03-09:0.0000000000):0.0000000000,hCoV-19_Spain_Valencia8_2020_EPI_ISL_416487_2020-03-04:0.0000000000):0.0000000000,hCoV-19_Spain_Valencia39_2020_EPI_ISL_420124_2020-03-09:0.0000000000):0.0000000000,hCoV-19_Spain_Valencia93_2020_EPI_ISL_425217_2020-03-17:0.0000000000):0.0000000000,hCoV-19_Spain_Valencia55_2020_EPI_ISL_425179_2020-03-10:0.0000000000):0.0000000000,hCoV-19_Spain_Valencia32_2020_EPI_ISL_420117_2020-03-09:0.0000000000):0.0000000000,hCoV-19_Spain_Valencia57_2020_EPI_ISL_425181_2020-03-10:0.0000000000):0.0000000000,hCoV-19_Spain_Valencia61_2020_EPI_ISL_425185_2020-03-10:0.0000000000):0.0000000000,hCoV-19_Spain_Valencia60_2020_EPI_ISL_425184_2020-03-10:0.0000000000):0.0000000000,hCoV-19_Spain_Valencia12_2020_EPI_ISL_419676_2020-03-09:0.0000000000):0.0000000000,hCoV-19_Spain_Valencia89_2020_EPI_ISL_425213_2020-03-11:0.0000000000):0.0000020138,hCoV-19_Spain_Valencia27_2020_EPI_ISL_420112_2020-03-09:0.0000020138):0.0000020138):0.0000020138,hCoV-19_Spain_COV000750_2020_EPI_ISL_452738_2020-03-08:0.0000020138):0.0000020138,((((hCoV-19_Spain_COV001955_2020_EPI_ISL_452424_2020-03-13:0.0000334422,hCoV-19_Spain_Donostia-San_Sebastian2090_2020_EPI_ISL_468901_2020-04-10:0.0000020138):0.0000020138,hCoV-19_Spain_COV001952_2020_EPI_ISL_452427_2020-03-12:0.0001025786):0.0000020138,hCoV-19_Spain_COV001969_2020_EPI_ISL_452413_2020-03-14:0.0000334422):0.0000020138,((hCoV-19_Spain_COV001484_2020_EPI_ISL_467166_2020-03-17:0.0000020138,hCoV-19_Spain_COV001434_2020_EPI_ISL_467095_2020-03-17:0.0000020138):0.0000020138,hCoV-19_Spain_COV001616_2020_EPI_ISL_467168_2020-03-18:0.0000020138):0.0000334422):0.0000020138):0.0000020138):0.0000020138):0.0000020138,hCoV-19_Spain_Valencia34_2020_EPI_ISL_420119_2020-03-09:0.0000020138):0.0000020138,hCoV-19_Spain_Barcelona_VH1713_2020_EPI_ISL_444990_2020-03-29:0.0000334422):0.0000020138):0.0000020138):0.0000020138,((hCoV-19_Spain_COV000712_2020_EPI_ISL_452755_2020-03-07:0.0000020138,(((hCoV-19_Spain_COV001964_2020_EPI_ISL_452417_2020-03-14:0.0000020138,hCoV-19_Spain_COV002025_2020_EPI_ISL_452394_2020-03-17:0.0000334422):0.0000334422,(((hCoV-19_Spain_COV001386_2020_EPI_ISL_452515_2020-03-15:0.0000334422,(((hCoV-19_Spain_COV001942_2020_EPI_ISL_452435_2020-03-12:0.0000020138,hCoV-19_Spain_Donostia-San_Sebastian_COV003253_2020_EPI_ISL_481012_2020-03-16:0.0000020138):0.0000020138,hCoV-19_Spain_Valencia2_2020_EPI_ISL_414496_2020-03-04:0.0000357279):0.0000020138,hCoV-19_Spain_Donostia-San_Sebastian_COV003198_2020_EPI_ISL_481010_2020-03-11:0.0000020138):0.0000020138):0.0000020138,((hCoV-19_Spain_COV000756_2020_EPI_ISL_452734_2020-03-06:0.0000020138,hCoV-19_Spain_COV000759_2020_EPI_ISL_452732_2020-03-06:0.0000020138):0.0000334422,hCoV-19_Spain_Granada-COV002888_2020_EPI_ISL_474866_2020-03-17:0.0000020138):0.0000020138):0.0000020138,(hCoV-19_Spain_COV000686_2020_EPI_ISL_452776_2020-03-04:0.0000020138,hCoV-19_Spain_COV006006_2020_EPI_ISL_500437_2020-03-25:0.0000334422):0.0000020138):0.0000020138):0.0000020138,(((hCoV-19_Spain_COV002069_2020_EPI_ISL_452365_2020-04-10:0.0001368965,hCoV-19_Spain_COV001958_2020_EPI_ISL_452423_2020-03-13:0.0000684306):0.0000020138,hCoV-19_Spain_COV001949_2020_EPI_ISL_452430_2020-03-13:0.0000020138):0.0000020138,hCoV-19_Spain_COV001930_2020_EPI_ISL_452444_2020-03-09:0.0000334422):0.0000334422):0.0000020138):0.0000020138,(hCoV-19_Spain_COV001577_2020_EPI_ISL_467156_2020-03-13:0.0000020138,((((((hCoV-19_Spain_Muro2559_2020_EPI_ISL_468994_2020-03-26:0.0001017934,(((hCoV-19_Spain_COV002036_2020_EPI_ISL_452389_2020-03-17:0.0000020138,hCoV-19_Spain_COV006014_2020_EPI_ISL_500444_2020-03-29:0.0000334422):0.0000020138,(hCoV-19_Spain_Donostia-San_Sebastian_COV003197_2020_EPI_ISL_480964_2020-03-11:0.0000334422,hCoV-19_Spain_COV000845_2020_EPI_ISL_452702_2020-03-11:0.0000020138):0.0000020138):0.0000020138,hCoV-19_Spain_Valencia104_2020_EPI_ISL_436199_2020-03-18:0.0000020138):0.0000020138):0.0000020138,(hCoV-19_Spain_Santa_Fe-COV003002_2020_EPI_ISL_474944_2020-04-01:0.0000334422,(hCoV-19_Spain_Granada-COV002948_2020_EPI_ISL_474878_2020-03-28:0.0000020138,hCoV-19_Spain_COV003981_2020_EPI_ISL_500226_2020-04-14:0.0000020138):0.0000020138):0.0000334422):0.0000020138,hCoV-19_Spain_COV001548_2020_EPI_ISL_467183_2020-03-16:0.0000020138):0.0000020138,((hCoV-19_Spain_Valencia72_2020_EPI_ISL_425196_2020-03-17:0.0000334422,hCoV-19_Spain_COV005971_2020_EPI_ISL_500405_2020-03-11:0.0000020138):0.0000020138,((hCoV-19_Spain_COV001924_2020_EPI_ISL_452450_2020-03-06:0.0000020138,(hCoV-19_Spain_COV002068_2020_EPI_ISL_452366_2020-04-08:0.0000361628,hCoV-19_Spain_COV005126_2020_EPI_ISL_500291_2020-05-03:0.0000704404):0.0000020138):0.0000020138,hCoV-19_Spain_COV001514_2020_EPI_ISL_467093_2020-03-19:0.0000020138):0.0000020138):0.0000020138):0.0000020138,(((hCoV-19_Spain_Valencia33_2020_EPI_ISL_420118_2020-03-09:0.0000000000,hCoV-19_Spain_Valencia31_2020_EPI_ISL_420116_2020-03-09:0.0000000000):0.0000000000,hCoV-19_Spain_Valencia38_2020_EPI_ISL_420123_2020-03-09:0.0000000000):0.0000020138,((hCoV-19_Spain_Palma2528_2020_EPI_ISL_468965_2020-03-21:0.0000020138,hCoV-19_Spain_Valencia4_2020_EPI_ISL_416483_2020-02-26:0.0000020138):0.0000020138,hCoV-19_Spain_Valencia56_2020_EPI_ISL_425180_2020-03-10:0.0000020138):0.0000020138):0.0000020138):0.0000020138,((hCoV-19_Spain_Valencia68_2020_EPI_ISL_425192_2020-03-17:0.0000695054,((hCoV-19_Spain_COV000708_2020_EPI_ISL_452758_2020-03-03:0.0000020138,hCoV-19_Spain_COV005959_2020_EPI_ISL_500393_2020-03-05:0.0000020138):0.0000020138,(hCoV-19_Spain_Valencia19_2020_EPI_ISL_419683_2020-03-08:0.0000334422,hCoV-19_Spain_Valencia18_2020_EPI_ISL_419682_2020-03-10:0.0000020138):0.0000020138):0.0000020138):0.0000020138,hCoV-19_Spain_COV000847_2020_EPI_ISL_452701_2020-03-11:0.0000020138):0.0000020138):0.0000020138):0.0000020138):0.0000020138):0.0000020138,((hCoV-19_Spain_PaisVasco201602_2020_EPI_ISL_419709_2020-03-04:0.0000668859,((((((hCoV-19_Spain_COV000737_2020_EPI_ISL_452743_2020-03-07:0.0000020138,hCoV-19_Spain_COV000702_2020_EPI_ISL_452764_2020-03-04:0.0000020138):0.0000020138,((hCoV-19_Spain_COV000778_2020_EPI_ISL_452727_2020-03-09:0.0000334422,hCoV-19_Spain_COV000730_2020_EPI_ISL_452745_2020-03-07:0.0000020138):0.0000020138,hCoV-19_Spain_COV000857_2020_EPI_ISL_452695_2020-03-12:0.0000334422):0.0000020138):0.0000020138,hCoV-19_Spain_COV000728_2020_EPI_ISL_452747_2020-03-07:0.0000020138):0.0000020138,hCoV-19_Spain_COV001560_2020_EPI_ISL_467116_2020-03-12:0.0000668859):0.0000020138,(((hCoV-19_Spain_COV001505_2020_EPI_ISL_467170_2020-03-17:0.0000020138,hCoV-19_Spain_COV001575_2020_EPI_ISL_467105_2020-03-13:0.0000020138):0.0000020138,hCoV-19_Spain_COV001470_2020_EPI_ISL_467155_2020-03-17:0.0000020138):0.0000334422,(hCoV-19_Spain_COV000729_2020_EPI_ISL_452746_2020-03-07:0.0000020138,hCoV-19_Spain_COV000670_2020_EPI_ISL_452782_2020-03-06:0.0000020138):0.0000020138):0.0000020138):0.0000020138,hCoV-19_Spain_COV001536_2020_EPI_ISL_467140_2020-03-16:0.0000334422):0.0000020138):0.0000334422,hCoV-19_Spain_LaRioja201334_2020_EPI_ISL_455337_2020-03-01:0.0001685165):0.0000020138):0.0000020138,((((((((hCoV-19_Spain_COV001328_2020_EPI_ISL_452545_2020-03-23:0.0000020138,hCoV-19_Spain_COV000839_2020_EPI_ISL_452706_2020-03-11:0.0000334422):0.0000020138,hCoV-19_Spain_COV005994_2020_EPI_ISL_500426_2020-03-31:0.0000020138):0.0000020138,hCoV-19_Spain_COV000693_2020_EPI_ISL_452771_2020-03-02:0.0000020138):0.0000020138,hCoV-19_Spain_COV001058_2020_EPI_ISL_452614_2020-04-01:0.0001034890):0.0000020138,((hCoV-19_Spain_COV000822_2020_EPI_ISL_452710_2020-03-10:0.0000334422,hCoV-19_Spain_COV000796_2020_EPI_ISL_452719_2020-03-08:0.0000334422):0.0000020138,hCoV-19_Spain_COV000748_2020_EPI_ISL_452740_2020-03-07:0.0000020138):0.0000020138):0.0000020138,(hCoV-19_Spain_COV001520_2020_EPI_ISL_467100_2020-03-19:0.0001003311,hCoV-19_Spain_Valencia30_2020_EPI_ISL_420115_2020-03-09:0.0000334422):0.0000020138):0.0000020138,((((((((hCoV-19_Spain_Granada-COV002874_2020_EPI_ISL_474861_2020-03-16:0.0000334422,hCoV-19_Spain_Alcala_la_Real-COV002995_2020_EPI_ISL_474835_2020-04-01:0.0000020138):0.0000020138,hCoV-19_Spain_Alcala_la_Real-COV002902_2020_EPI_ISL_474834_2020-03-18:0.0000334422):0.0000020138,hCoV-19_Spain_Alcala_la_Real-COV002890_2020_EPI_ISL_474833_2020-03-16:0.0000020138):0.0000334422,(hCoV-19_Spain_Malaga-COV002841_2020_EPI_ISL_474923_2020-03-09:0.0000020138,hCoV-19_Spain_Almeria-COV002842_2020_EPI_ISL_474841_2020-03-09:0.0000020138):0.0000020138):0.0000275862,hCoV-19_Spain_COV001954_2020_EPI_ISL_452425_2020-03-13:0.0000684495):0.0000020138,hCoV-19_Spain_COV001928_2020_EPI_ISL_452446_2020-03-11:0.0000020138):0.0000020138,hCoV-19_Spain_COV001926_2020_EPI_ISL_452448_2020-03-11:0.0000680094):0.0000020138,hCoV-19_Spain_Andalucia201622_2020_EPI_ISL_455321_2020-03-05:0.0001003311):0.0000334422):0.0000020138,hCoV-19_Spain_HUD-96195073_2020_EPI_ISL_475720_2020-03-25:0.0000020138):0.0000020138):0.0000020138,hCoV-19_Spain_PaisVasco201607_2020_EPI_ISL_419240_2020-03-03:0.0000020138):0.0000020138,(((((((((hCoV-19_Spain_Santa_Maria_del_Camino2499_2020_EPI_ISL_468978_2020-03-20:0.0000020138,hCoV-19_Spain_Palma2515_2020_EPI_ISL_469007_2020-03-21:0.0000334422):0.0000020138,hCoV-19_Spain_COV002493_2020_EPI_ISL_467057_2020-03-14:0.0000020138):0.0000020138,(((hCoV-19_Spain_Palma2540_2020_EPI_ISL_468969_2020-03-28:0.0000020138,hCoV-19_Spain_Palma2555_2020_EPI_ISL_468973_2020-03-25:0.0001026449):0.0000020138,hCoV-19_Spain_Palma2556_2020_EPI_ISL_468955_2020-03-25:0.0000020138):0.0000020138,hCoV-19_Spain_Palma2547_2020_EPI_ISL_469011_2020-03-25:0.0000020138):0.0000334422):0.0001023352,(hCoV-19_Spain_COV006005_2020_EPI_ISL_500436_2020-03-21:0.0000020138,(hCoV-19_Spain_COV000735_2020_EPI_ISL_500249_2020-03-07:0.0000020138,(hCoV-19_Spain_COV000795_2020_EPI_ISL_500270_2020-03-09:0.0000020138,hCoV-19_Spain_COV000818_2020_EPI_ISL_500278_2020-03-10:0.0000020138):0.0000020138):0.0000020138):0.0000020138):0.0000020138,(((hCoV-19_Spain_COV001929_2020_EPI_ISL_452445_2020-03-11:0.0000020138,hCoV-19_Spain_COV000757_2020_EPI_ISL_500257_2020-03-10:0.0000020138):0.0000020138,hCoV-19_Spain_COV000696_2020_EPI_ISL_452768_2020-03-05:0.0000020138):0.0000020138,hCoV-19_Spain_COV000666_2020_EPI_ISL_452784_2020-03-06:0.0000020138):0.0000020138):0.0000020138,(hCoV-19_Spain_COV000703_2020_EPI_ISL_452763_2020-03-06:0.0000020138,hCoV-19_Spain_COV001533_2020_EPI_ISL_467099_2020-03-16:0.0000020138):0.0000334422):0.0000020138,(((hCoV-19_Spain_COV000678_2020_EPI_ISL_452780_2020-03-03:0.0000020138,(hCoV-19_Spain_COV000783_2020_EPI_ISL_452725_2020-03-06:0.0000020138,(hCoV-19_Spain_COV000715_2020_EPI_ISL_452753_2020-03-08:0.0000668859,hCoV-19_Spain_COV000675_2020_EPI_ISL_500233_2020-03-06:0.0000362094):0.0000020138):0.0000020138):0.0000334422,(hCoV-19_Spain_COV000694_2020_EPI_ISL_452770_2020-03-04:0.0000020138,hCoV-19_Spain_Donostia-San_Sebastian_COV003196_2020_EPI_ISL_480982_2020-03-10:0.0000020138):0.0000020138):0.0000020138,(((hCoV-19_Spain_Valencia315_2020_EPI_ISL_436410_2020-03-26:0.0000020138,hCoV-19_Spain_Valencia240_2020_EPI_ISL_436335_2020-03-26:0.0000020138):0.0000668859,((hCoV-19_Spain_COV001939_2020_EPI_ISL_452438_2020-03-12:0.0000351640,(hCoV-19_Spain_COV001970_2020_EPI_ISL_452412_2020-03-14:0.0000000000,hCoV-19_Spain_Granada-COV002859_2020_EPI_ISL_474858_2020-03-13:0.0000000000):0.0000020138):0.0000020138,hCoV-19_Spain_Donostia-San_Sebastian_COV003245_2020_EPI_ISL_481039_2020-03-16:0.0000334422):0.0000020138):0.0000020138,hCoV-19_Spain_COV001556_2020_EPI_ISL_467111_2020-03-16:0.0000020138):0.0000020138):0.0000020138):0.0000020138,((((hCoV-19_Spain_COV001935_2020_EPI_ISL_452441_2020-03-12:0.0000020138,(((hCoV-19_Spain_COV002059_2020_EPI_ISL_452370_2020-04-05:0.0000710517,(hCoV-19_Spain_COV000688_2020_EPI_ISL_500237_2020-03-07:0.0000020138,hCoV-19_Spain_COV000789_2020_EPI_ISL_500268_2020-03-09:0.0000361436):0.0000020138):0.0000020138,hCoV-19_Spain_COV001364_2020_EPI_ISL_452537_2020-03-11:0.0000020138):0.0000020138,hCoV-19_Spain_COV006004_2020_EPI_ISL_500435_2020-03-20:0.0000334422):0.0000020138):0.0000020138,((hCoV-19_Spain_Valencia28_2020_EPI_ISL_420113_2020-03-09:0.0000020138,(hCoV-19_Spain_Valencia287_2020_EPI_ISL_436382_2020-03-17:0.0000020138,hCoV-19_Spain_Valencia73_2020_EPI_ISL_425197_2020-03-17:0.0000020138):0.0000020138):0.0000020138,(hCoV-19_Spain_Valencia118_2020_EPI_ISL_436213_2020-03-13:0.0000020138,hCoV-19_Spain_Valencia101_2020_EPI_ISL_436196_2020-03-15:0.0000689707):0.0000020138):0.0000334422):0.0000020138,((((hCoV-19_Spain_Logrono_h2287_2020_EPI_ISL_468762_2020-03-03:0.0000020138,hCoV-19_Spain_Donostia-San_Sebastian_COV003209_2020_EPI_ISL_481005_2020-03-13:0.0000334422):0.0000020138,hCoV-19_Spain_COV000812_2020_EPI_ISL_452715_2020-03-09:0.0000334422):0.0000020138,hCoV-19_Spain_COV001611_2020_EPI_ISL_467134_2020-03-12:0.0000020138):0.0000020138,((hCoV-19_Spain_COV000887_2020_EPI_ISL_452675_2020-03-25:0.0000334422,hCoV-19_Spain_Valencia20_2020_EPI_ISL_419684_2020-03-09:0.0000687553):0.0000020138,(hCoV-19_Spain_COV001485_2020_EPI_ISL_467162_2020-03-19:0.0000020138,hCoV-19_Spain_COV001598_2020_EPI_ISL_467160_2020-03-13:0.0000020138):0.0000334422):0.0000020138):0.0000020138):0.0000020138,(((((hCoV-19_Spain_Valencia_h2650_2020_EPI_ISL_455736_2020-03-20:0.0000020138,hCoV-19_Spain_Valencia650_2020_EPI_ISL_455741_2020-03-29:0.0000020138):0.0000334422,(hCoV-19_Spain_Valencia555_2020_EPI_ISL_447495_2020-03-27:0.0000020138,hCoV-19_Spain_Valencia300_2020_EPI_ISL_436395_2020-03-17:0.0000692565):0.0000020138):0.0000020138,hCoV-19_Spain_Valencia14_2020_EPI_ISL_419678_2020-03-09:0.0000020138):0.0000020138,hCoV-19_Spain_Valencia116_2020_EPI_ISL_436211_2020-03-12:0.0000668859):0.0000334422,(hCoV-19_Spain_Zaragoza2442_2020_EPI_ISL_468776_2020-03-24:0.0001018107,hCoV-19_Spain_COV005974_2020_EPI_ISL_500408_2020-03-08:0.0000020138):0.0000020138):0.0000020138):0.0000020138):0.0000020138,hCoV-19_Spain_PaisVasco201385_2020_EPI_ISL_455350_2020-02-29:0.0002359306):0.0000020138):0.0000020138,((((hCoV-19_Spain_COV000890_2020_EPI_ISL_452673_2020-03-26:0.0000346874,(hCoV-19_Spain_COV006017_2020_EPI_ISL_500447_2020-03-30:0.0000020138,hCoV-19_Spain_COV006018_2020_EPI_ISL_500448_2020-03-31:0.0000020138):0.0000334422):0.0000334422,((hCoV-19_Spain_COV000772_2020_EPI_ISL_500265_2020-03-09:0.0000020138,hCoV-19_Spain_COV000719_2020_EPI_ISL_500240_2020-03-07:0.0000020138):0.0000020138,hCoV-19_Spain_COV000764_2020_EPI_ISL_500261_2020-03-07:0.0000020138):0.0000020138):0.0000020138,hCoV-19_Spain_COV000786_2020_EPI_ISL_452723_2020-03-09:0.0000020138):0.0000020138,hCoV-19_Spain_LaRioja201570_2020_EPI_ISL_455341_2020-03-03:0.0000334422):0.0000020138):0.0000020138,(((((((hCoV-19_Spain_Donostia-San_Sebastian_COV003250_2020_EPI_ISL_480973_2020-03-16:0.0000020138,(hCoV-19_Spain_Palma2510_2020_EPI_ISL_468985_2020-03-18:0.0000334422,(hCoV-19_Spain_COV003945_2020_EPI_ISL_500168_2020-04-07:0.0001492494,hCoV-19_Spain_COV005985_2020_EPI_ISL_500419_2020-03-22:0.0000334422):0.0000020138):0.0000020138):0.0000020138,((hCoV-19_Spain_Donostia-San_Sebastian_COV003211_2020_EPI_ISL_480974_2020-03-13:0.0000020138,hCoV-19_Spain_COV001076_2020_EPI_ISL_452608_2020-03-27:0.0000334422):0.0000020138,hCoV-19_Spain_COV000883_2020_EPI_ISL_452676_2020-03-25:0.0002049331):0.0000020138):0.0000020138,((((hCoV-19_Spain_Zaragoza2400_2020_EPI_ISL_468837_2020-03-28:0.0000334422,hCoV-19_Spain_Malaga-COV002851_2020_EPI_ISL_474924_2020-03-13:0.0000334422):0.0000020138,hCoV-19_Spain_Donostia-San_Sebastian_COV003249_2020_EPI_ISL_480987_2020-03-16:0.0000020138):0.0000020138,(hCoV-19_Spain_COV001988_2020_EPI_ISL_452402_2020-03-15:0.0000020138,hCoV-19_Spain_COV001941_2020_EPI_ISL_452436_2020-03-12:0.0000020138):0.0000020138):0.0000020138,hCoV-19_Spain_COV002000_2020_EPI_ISL_452398_2020-03-16:0.0000020138):0.0000020138):0.0000020138,(((hCoV-19_Spain_ACoruna_007_2020_EPI_ISL_468337_2020-04-29:0.0000020138,(hCoV-19_Spain_COV001968_2020_EPI_ISL_452414_2020-03-14:0.0000334422,(hCoV-19_Spain_COV001967_2020_EPI_ISL_452415_2020-03-14:0.0000334422,hCoV-19_Spain_COV001965_2020_EPI_ISL_452416_2020-03-13:0.0000684486):0.0000020138):0.0000020138):0.0000020138,(hCoV-19_Spain_COV002057_2020_EPI_ISL_452372_2020-03-28:0.0000334422,hCoV-19_Spain_COV002058_2020_EPI_ISL_452371_2020-04-01:0.0000334422):0.0000020138):0.0000020138,hCoV-19_Spain_Madrid_H9_38_2020_EPI_ISL_417961_2020-03-12:0.0000020138):0.0000020138):0.0000020138,(hCoV-19_Spain_Andalucia201620_2020_EPI_ISL_455320_2020-03-05:0.0001003311,hCoV-19_Spain_Andalucia202659_2020_EPI_ISL_462477_2020-03-13:0.0002696305):0.0000334422):0.0000334422,((((hCoV-19_Spain_COV001540_2020_EPI_ISL_467120_2020-03-18:0.0000334422,((hCoV-19_Spain_COV001460_2020_EPI_ISL_467102_2020-03-18:0.0000020138,hCoV-19_Spain_Alcaniz2449_2020_EPI_ISL_468821_2020-03-27:0.0000684455):0.0000020138,hCoV-19_Spain_COV000793_2020_EPI_ISL_452721_2020-03-09:0.0000020138):0.0000020138):0.0000020138,(hCoV-19_Spain_COV001512_2020_EPI_ISL_467122_2020-03-17:0.0000334422,((hCoV-19_Spain_Valencia26_2020_EPI_ISL_419690_2020-03-06:0.0000020138,hCoV-19_Spain_Donostia-San_Sebastian_COV003224_2020_EPI_ISL_480992_2020-03-14:0.0000344550):0.0000020138,hCoV-19_Spain_COV000816_2020_EPI_ISL_452712_2020-03-10:0.0000334422):0.0000020138):0.0000020138):0.0000020138,(((hCoV-19_Spain_COV001465_2020_EPI_ISL_467127_2020-03-17:0.0000020138,((hCoV-19_Spain_Donostia-San_Sebastian_COV003214_2020_EPI_ISL_480959_2020-03-13:0.0000020138,hCoV-19_Spain_COV001087_2020_EPI_ISL_452599_2020-03-27:0.0000020138):0.0000020138,hCoV-19_Spain_COV001521_2020_EPI_ISL_467133_2020-03-18:0.0000020138):0.0000020138):0.0000020138,hCoV-19_Spain_COV001216_2020_EPI_ISL_452557_2020-03-24:0.0000020138):0.0000020138,hCoV-19_Spain_COV001086_2020_EPI_ISL_452600_2020-03-27:0.0000020138):0.0000334422):0.0000020138,(hCoV-19_Spain_Valencia29_2020_EPI_ISL_420114_2020-03-09:0.0000020138,((hCoV-19_Spain_Valencia58_2020_EPI_ISL_425182_2020-03-10:0.0000020138,hCoV-19_Spain_Valencia59_2020_EPI_ISL_425183_2020-03-10:0.0000020138):0.0000020138,(hCoV-19_Spain_Valencia70_2020_EPI_ISL_425194_2020-03-17:0.0000020138,((hCoV-19_Spain_Valencia71_2020_EPI_ISL_425195_2020-03-17:0.0000020138,hCoV-19_Spain_Valencia306_2020_EPI_ISL_436401_2020-03-22:0.0000020138):0.0000020138,hCoV-19_Spain_Valencia74_2020_EPI_ISL_425198_2020-03-17:0.0000020138):0.0000020138):0.0000020138):0.0000020138):0.0000334422):0.0000020138):0.0000020138,(((((((hCoV-19_Spain_COV001962_2020_EPI_ISL_452419_2020-03-14:0.0000020138,hCoV-19_Spain_COV001959_2020_EPI_ISL_452422_2020-03-14:0.0000020138):0.0000334422,(hCoV-19_Spain_Valencia24_2020_EPI_ISL_419688_2020-03-09:0.0000364720,hCoV-19_Spain_Valencia266_2020_EPI_ISL_436361_2020-02-29:0.0000020138):0.0000020138):0.0000020138,((hCoV-19_Spain_COV000689_2020_EPI_ISL_452775_2020-03-06:0.0000020138,hCoV-19_Spain_COV000683_2020_EPI_ISL_452778_2020-03-08:0.0000020138):0.0000020138,hCoV-19_Spain_Almeria-COV002852_2020_EPI_ISL_474842_2020-03-13:0.0000020138):0.0000020138):0.0000020138,((hCoV-19_Spain_COV000825_2020_EPI_ISL_500282_2020-03-10:0.0000020138,hCoV-19_Spain_COV005935_2020_EPI_ISL_500371_2020-04-01:0.0000020138):0.0000020138,(hCoV-19_Spain_COV005968_2020_EPI_ISL_500402_2020-03-09:0.0000020138,((hCoV-19_Spain_COV005944_2020_EPI_ISL_500378_2020-03-11:0.0000334422,hCoV-19_Spain_COV005969_2020_EPI_ISL_500403_2020-03-10:0.0000020138):0.0000020138,hCoV-19_Spain_COV006003_2020_EPI_ISL_500434_2020-03-19:0.0000334422):0.0000020138):0.0000334422):0.0000334422):0.0000020138,((hCoV-19_Spain_COV003672_2020_EPI_ISL_467253_2020-04-01:0.0000679407,hCoV-19_Spain_COV003671_2020_EPI_ISL_467201_2020-04-01:0.0000020138):0.0000334422,hCoV-19_Spain_COV001435_2020_EPI_ISL_467143_2020-03-18:0.0000668859):0.0000334422):0.0000020138,(((hCoV-19_Spain_COV001628_2020_EPI_ISL_467149_2020-03-18:0.0000334422,hCoV-19_Spain_COV001468_2020_EPI_ISL_467117_2020-03-17:0.0000020138):0.0000020138,(((hCoV-19_Spain_COV000794_2020_EPI_ISL_452720_2020-03-09:0.0000318532,hCoV-19_Spain_COV000771_2020_EPI_ISL_500264_2020-03-09:0.0000020138):0.0000020138,hCoV-19_Spain_COV000752_2020_EPI_ISL_452736_2020-03-05:0.0000334422):0.0000020138,hCoV-19_Spain_COV000779_2020_EPI_ISL_452726_2020-03-09:0.0000020138):0.0000020138):0.0000668859,hCoV-19_Spain_COV000858_2020_EPI_ISL_452694_2020-03-12:0.0000020138):0.0000020138):0.0000020138,(((((hCoV-19_Spain_Donostia-San_Sebastian_COV003194_2020_EPI_ISL_481001_2020-03-09:0.0000020138,hCoV-19_Spain_COV005961_2020_EPI_ISL_500395_2020-03-07:0.0000020138):0.0000020138,hCoV-19_Spain_COV005963_2020_EPI_ISL_500397_2020-03-07:0.0000020138):0.0000020138,hCoV-19_Spain_COV005970_2020_EPI_ISL_500404_2020-03-10:0.0000334422):0.0000020138,hCoV-19_Spain_COV005962_2020_EPI_ISL_500396_2020-03-07:0.0000020138):0.0000020138,hCoV-19_Spain_LaRioja201563_2020_EPI_ISL_455338_2020-03-04:0.0000020138):0.0000334422):0.0000020138):0.0000020138):0.0000020138,(((((((hCoV-19_Spain_Valencia251_2020_EPI_ISL_436346_2020-03-27:0.0000334422,(hCoV-19_Spain_COV003724_2020_EPI_ISL_467195_2020-05-10:0.0000668859,hCoV-19_Spain_Granada-COV002990_2020_EPI_ISL_474888_2020-04-01:0.0000668859):0.0000020138):0.0000020138,(hCoV-19_Spain_Granada-COV003021_2020_EPI_ISL_474893_2020-04-04:0.0000020138,hCoV-19_Spain_COV001899_2020_EPI_ISL_467076_2020-03-15:0.0002041398):0.0000020138):0.0000020138,((hCoV-19_Spain_COV001361_2020_EPI_ISL_452540_2020-03-10:0.0000020138,hCoV-19_Spain_Valencia146_2020_EPI_ISL_436241_2020-03-18:0.0000020138):0.0000334422,hCoV-19_Spain_COV001359_2020_EPI_ISL_452542_2020-03-09:0.0000020138):0.0000334422):0.0000020138,(((((hCoV-19_Spain_Madrid_COV004959_2020_EPI_ISL_481079_2020-05-03:0.0000020138,hCoV-19_Spain_Madrid_COV004960_2020_EPI_ISL_481042_2020-05-03:0.0000020138):0.0000334422,(hCoV-19_Spain_Madrid_COV004974_2020_EPI_ISL_481095_2020-05-11:0.0000345267,hCoV-19_Spain_Madrid_COV004975_2020_EPI_ISL_481053_2020-05-11:0.0000020138):0.0000020138):0.0001690366,(((((hCoV-19_Spain_Atarfe-COV003011_2020_EPI_ISL_474846_2020-04-01:0.0000684267,hCoV-19_Spain_Valencia548_2020_EPI_ISL_447490_2020-03-26:0.0000020138):0.0000334422,hCoV-19_Spain_COV004246_2020_EPI_ISL_500310_2020-04-06:0.0000684708):0.0000020138,hCoV-19_Spain_COV002026_2020_EPI_ISL_452393_2020-03-16:0.0000020138):0.0000020138,hCoV-19_Spain_Maracena-COV003008_2020_EPI_ISL_474932_2020-04-02:0.0000682731):0.0000020138,Spain_COV005018:0.0000020138):0.0000020138):0.0000020138,((hCoV-19_Spain_COV002046_2020_EPI_ISL_452381_2020-03-16:0.0000020138,hCoV-19_Spain_COV002027_2020_EPI_ISL_452392_2020-03-17:0.0000020138):0.0000020138,hCoV-19_Spain_COV002042_2020_EPI_ISL_452384_2020-03-16:0.0000020138):0.0000334422):0.0000020138,((((hCoV-19_Spain_COV001419_2020_EPI_ISL_452482_2020-03-21:0.0000020138,hCoV-19_Spain_COV001381_2020_EPI_ISL_452520_2020-03-14:0.0000020138):0.0000334422,((((hCoV-19_Spain_COV001399_2020_EPI_ISL_452502_2020-03-18:0.0000020138,hCoV-19_Spain_COV001389_2020_EPI_ISL_452512_2020-03-16:0.0000020138):0.0000020138,hCoV-19_Spain_COV001400_2020_EPI_ISL_452501_2020-03-18:0.0000020138):0.0000020138,((hCoV-19_Spain_COV001423_2020_EPI_ISL_452478_2020-03-22:0.0000020138,(hCoV-19_Spain_COV001376_2020_EPI_ISL_452525_2020-03-13:0.0000020138,hCoV-19_Spain_COV001402_2020_EPI_ISL_452499_2020-03-19:0.0000020138):0.0000020138):0.0000020138,hCoV-19_Spain_COV001379_2020_EPI_ISL_452522_2020-03-14:0.0000020138):0.0000020138):0.0000020138,hCoV-19_Spain_COV001407_2020_EPI_ISL_452494_2020-03-20:0.0000020138):0.0000020138):0.0000020138,hCoV-19_Spain_COV001367_2020_EPI_ISL_452534_2020-03-12:0.0000020138):0.0000319282,(((hCoV-19_Spain_COV003725_2020_EPI_ISL_467246_2020-05-10:0.0000344548,hCoV-19_Spain_COV001890_2020_EPI_ISL_452458_2020-03-13:0.0000020138):0.0000020138,hCoV-19_Spain_COV001372_2020_EPI_ISL_452529_2020-03-13:0.0000020138):0.0000020138,Spain_COV004993:0.0000020138):0.0000020138):0.0000020138):0.0000020138):0.0000020138,(hCoV-19_Spain_Madrid_H12_28_2020_EPI_ISL_428691_2020-03-21:0.0000020138,hCoV-19_Spain_Madrid_H12_29_2020_EPI_ISL_428692_2020-03-12:0.0000020138):0.0000334422):0.0000334422,hCoV-19_Spain_Madrid_LP20_2327_2020_EPI_ISL_428677_2020-03-11:0.0000334422):0.0000020138,(((((((hCoV-19_Spain_COV000709_2020_EPI_ISL_452757_2020-03-04:0.0000020138,(hCoV-19_Spain_COV000681_2020_EPI_ISL_500235_2020-03-06:0.0000020138,hCoV-19_Spain_COV000701_2020_EPI_ISL_500239_2020-03-07:0.0000020138):0.0000020138):0.0000020138,hCoV-19_Spain_COV000840_2020_EPI_ISL_452705_2020-03-11:0.0000020138):0.0000020138,(hCoV-19_Spain_COV006027_2020_EPI_ISL_500457_2020-03-31:0.0000020138,hCoV-19_Spain_COV005960_2020_EPI_ISL_500394_2020-03-07:0.0000020138):0.0000334422):0.0000020138,hCoV-19_Spain_COV000851_2020_EPI_ISL_452700_2020-03-11:0.0000334422):0.0000020138,((hCoV-19_Spain_COV001546_2020_EPI_ISL_467131_2020-03-16:0.0000334422,(hCoV-19_Spain_COV001612_2020_EPI_ISL_467153_2020-03-12:0.0000020138,hCoV-19_Spain_COV001585_2020_EPI_ISL_467136_2020-03-13:0.0000020138):0.0000334422):0.0000020138,hCoV-19_Spain_COV001559_2020_EPI_ISL_467107_2020-03-12:0.0000020138):0.0000020138):0.0000020138,((hCoV-19_Spain_COV000784_2020_EPI_ISL_452724_2020-03-09:0.0000020138,hCoV-19_Spain_COV005958_2020_EPI_ISL_500392_2020-03-04:0.0000020138):0.0000020138,hCoV-19_Spain_COV001431_2020_EPI_ISL_467096_2020-03-19:0.0000334422):0.0000020138):0.0000020138,hCoV-19_Spain_PaisVasco201493_2020_EPI_ISL_419238_2020-03-05:0.0000334422):0.0000020138):0.0000020138):0.0000020138,(((((((((((((((((((((((((hCoV-19_Spain_Valencia539_2020_EPI_ISL_447484_2020-03-29:0.0000020138,(hCoV-19_Spain_COV003962_2020_EPI_ISL_500179_2020-04-10:0.0000365107,hCoV-19_Spain_COV003966_2020_EPI_ISL_500182_2020-04-11:0.0000364871):0.0000020138):0.0000020138,hCoV-19_Spain_COV001975_2020_EPI_ISL_452408_2020-03-15:0.0000020138):0.0000020138,hCoV-19_Spain_COV001992_2020_EPI_ISL_452401_2020-03-15:0.0000020138):0.0000020138,(hCoV-19_Spain_COV002063_2020_EPI_ISL_452367_2020-04-06:0.0000020138,hCoV-19_Spain_COV002061_2020_EPI_ISL_452369_2020-04-07:0.0000020138):0.0000334422):0.0000020138,((((hCoV-19_Spain_COV001120_2020_EPI_ISL_452581_2020-03-28:0.0000020138,hCoV-19_Spain_COV003952_2020_EPI_ISL_500169_2020-04-07:0.0000368896):0.0000020138,hCoV-19_Spain_Madrid_COV004898_2020_EPI_ISL_481075_2020-03-08:0.0000020138):0.0000020138,(hCoV-19_Spain_COV001191_2020_EPI_ISL_452566_2020-03-25:0.0000334422,hCoV-19_Spain_COV001963_2020_EPI_ISL_452418_2020-03-14:0.0000020138):0.0000668859):0.0000020138,hCoV-19_Spain_COV001944_2020_EPI_ISL_452434_2020-03-12:0.0001015714):0.0000020138):0.0000020138,hCoV-19_Spain_Valencia67_2020_EPI_ISL_425191_2020-03-16:0.0000334422):0.0000020138,hCoV-19_Spain_COV001983_2020_EPI_ISL_452403_2020-03-15:0.0000020138):0.0000023700,hCoV-19_Spain_COV001922_2020_EPI_ISL_452452_2020-03-07:0.0000020138):0.0000020138,(hCoV-19_Spain_COV001932_2020_EPI_ISL_452443_2020-03-11:0.0000020138,hCoV-19_Spain_COV001960_2020_EPI_ISL_452421_2020-03-14:0.0000020138):0.0000679460):0.0000024583,hCoV-19_Spain_COV001993_2020_EPI_ISL_452400_2020-03-15:0.0000020138):0.0000020138,(((hCoV-19_Spain_COV001961_2020_EPI_ISL_452420_2020-03-14:0.0000020138,hCoV-19_Spain_COV002048_2020_EPI_ISL_452379_2020-03-16:0.0000020138):0.0000020138,hCoV-19_Spain_COV001947_2020_EPI_ISL_452432_2020-03-13:0.0000679645):0.0000020138,(hCoV-19_Spain_COV002052_2020_EPI_ISL_452377_2020-03-15:0.0000020138,hCoV-19_Spain_COV001940_2020_EPI_ISL_452437_2020-03-12:0.0000020138):0.0000020138):0.0000334422):0.0000020138,hCoV-19_Spain_COV001946_2020_EPI_ISL_452433_2020-03-13:0.0000020138):0.0000023794,(hCoV-19_Spain_COV002053_2020_EPI_ISL_452376_2020-03-15:0.0000321915,hCoV-19_Spain_COV003955_2020_EPI_ISL_500170_2020-04-08:0.0000020138):0.0000020138):0.0000024224,((((hCoV-19_Spain_COV001977_2020_EPI_ISL_452407_2020-03-15:0.0000020138,hCoV-19_Spain_COV002001_2020_EPI_ISL_452397_2020-03-16:0.0000020138):0.0000020138,((hCoV-19_Spain_COV002039_2020_EPI_ISL_452386_2020-03-17:0.0000020138,hCoV-19_Spain_COV001979_2020_EPI_ISL_452405_2020-03-15:0.0000020138):0.0000020138,hCoV-19_Spain_COV002047_2020_EPI_ISL_452380_2020-03-16:0.0000334422):0.0000020138):0.0000020138,((hCoV-19_Spain_COV002037_2020_EPI_ISL_452388_2020-03-17:0.0000334422,hCoV-19_Spain_COV001994_2020_EPI_ISL_452399_2020-03-16:0.0000334422):0.0000020138,hCoV-19_Spain_COV001982_2020_EPI_ISL_452404_2020-03-15:0.0000020138):0.0000020138):0.0000020138,hCoV-19_Spain_COV001978_2020_EPI_ISL_452406_2020-03-15:0.0000334422):0.0000334422):0.0000020138,hCoV-19_Spain_COV002038_2020_EPI_ISL_452387_2020-03-17:0.0000334422):0.0000020138,hCoV-19_Spain_COV002758_2020_EPI_ISL_467270_2020-04-07:0.0001711433):0.0000020138,hCoV-19_Spain_Granada-COV002972_2020_EPI_ISL_474884_2020-03-31:0.0000020138):0.0000012995,hCoV-19_Spain_COV002056_2020_EPI_ISL_452373_2020-03-28:0.0000020138):0.0000022968,hCoV-19_Spain_Zaragoza2410_2020_EPI_ISL_468825_2020-03-28:0.0000020138):0.0000020138,hCoV-19_Spain_COV003949_2020_EPI_ISL_500174_2020-04-07:0.0000365857):0.0000020138,hCoV-19_Spain_COV002055_2020_EPI_ISL_452374_2020-03-15:0.0000020138):0.0000023143,hCoV-19_Spain_COV001117_2020_EPI_ISL_452584_2020-03-28:0.0001019422):0.0000334422,((((hCoV-19_Spain_COV001568_2020_EPI_ISL_467121_2020-03-13:0.0000020138,(hCoV-19_Spain_COV001545_2020_EPI_ISL_467098_2020-03-16:0.0000020138,hCoV-19_Spain_Ibiza2503_2020_EPI_ISL_468996_2020-03-19:0.0000020138):0.0000020138):0.0000020138,hCoV-19_Spain_COV001459_2020_EPI_ISL_467146_2020-03-19:0.0000334422):0.0000020138,hCoV-19_Spain_COV001437_2020_EPI_ISL_467173_2020-03-17:0.0000020138):0.0000020138,hCoV-19_Spain_COV001209_2020_EPI_ISL_452561_2020-03-24:0.0000334422):0.0000334422):0.0000020138,((hCoV-19_Spain_COV001530_2020_EPI_ISL_467125_2020-03-18:0.0000668859,(hCoV-19_Spain_COV001605_2020_EPI_ISL_467164_2020-03-12:0.0000020138,hCoV-19_Spain_Valencia3_2020_EPI_ISL_414598_2020-03-05:0.0000020138):0.0000020138):0.0000020138,(hCoV-19_Spain_COV000856_2020_EPI_ISL_452696_2020-03-11:0.0000334422,(hCoV-19_Spain_Zujar-COV002969_2020_EPI_ISL_474957_2020-03-30:0.0000020138,hCoV-19_Spain_COV000753_2020_EPI_ISL_500255_2020-03-10:0.0000020138):0.0000020138):0.0000020138):0.0000020138):0.0000020138,((((((hCoV-19_Spain_Valencia203_2020_EPI_ISL_436298_2020-03-20:0.0000020138,hCoV-19_Spain_Atarfe-COV002921_2020_EPI_ISL_474845_2020-03-19:0.0000020138):0.0000020138,hCoV-19_Spain_Madrid_H12_4011_2020_EPI_ISL_428710_2020-03-22:0.0000334422):0.0000020138,(((hCoV-19_Spain_COV001195_2020_EPI_ISL_452563_2020-03-25:0.0000735180,hCoV-19_Spain_Zaragoza2482_2020_EPI_ISL_468857_2020-03-23:0.0001365494):0.0000020138,((hCoV-19_Spain_Maracena-COV002943_2020_EPI_ISL_474929_2020-03-27:0.0000334422,hCoV-19_Spain_Huetor_Santillan-COV002928_2020_EPI_ISL_474907_2020-03-24:0.0000334422):0.0000020138,hCoV-19_Spain_COV001893_2020_EPI_ISL_452455_2020-03-13:0.0000020138):0.0000020138):0.0000020138,hCoV-19_Spain_Valencia225_2020_EPI_ISL_436320_2020-03-19:0.0000020138):0.0000020138):0.0000020138,hCoV-19_Spain_COV003684_2020_EPI_ISL_467200_2020-04-02:0.0000020138):0.0000020138,(hCoV-19_Spain_Valencia159_2020_EPI_ISL_436254_2020-03-19:0.0000334422,((hCoV-19_Spain_COV003652_2020_EPI_ISL_467244_2020-04-01:0.0001018173,hCoV-19_Spain_Madrid_COV004920_2020_EPI_ISL_481054_2020-03-16:0.0000020138):0.0000020138,hCoV-19_Spain_COV003690_2020_EPI_ISL_467251_2020-04-02:0.0001018806):0.0000020138):0.0000020138):0.0000020138,hCoV-19_Spain_Madrid_H12_36_2020_EPI_ISL_428699_2020-03-09:0.0000020138):0.0000334422):0.0000020138):0.0000020138,((((hCoV-19_Spain_Logrono_h2361_2020_EPI_ISL_468761_2020-04-04:0.0000334422,((((((hCoV-19_Spain_COV000907_2020_EPI_ISL_452660_2020-03-26:0.0000020138,hCoV-19_Spain_COV006011_2020_EPI_ISL_500442_2020-03-28:0.0000688984):0.0000020138,hCoV-19_Spain_COV005943_2020_EPI_ISL_500377_2020-03-12:0.0000020138):0.0000020138,hCoV-19_Spain_COV000944_2020_EPI_ISL_452628_2020-03-28:0.0000020138):0.0000020138,hCoV-19_Spain_COV005991_2020_EPI_ISL_500424_2020-03-24:0.0000020138):0.0000020138,hCoV-19_Spain_COV006016_2020_EPI_ISL_500446_2020-03-29:0.0000334422):0.0000020138,hCoV-19_Spain_COV005990_2020_EPI_ISL_500423_2020-03-24:0.0000668859):0.0000020138):0.0000020138,(((hCoV-19_Spain_COV005966_2020_EPI_ISL_500400_2020-03-07:0.0000000000,hCoV-19_Spain_COV005967_2020_EPI_ISL_500401_2020-03-07:0.0000000000):0.0000000000,hCoV-19_Spain_COV005965_2020_EPI_ISL_500399_2020-03-08:0.0000000000):0.0000020138,hCoV-19_Spain_COV005964_2020_EPI_ISL_500398_2020-03-06:0.0000020138):0.0000020138):0.0000020138,hCoV-19_Spain_LaRioja201565_2020_EPI_ISL_455339_2020-03-04:0.0002696529):0.0000334422,(((hCoV-19_Spain_Galicia201793_2020_EPI_ISL_455329_2020-03-09:0.0000668859,hCoV-19_Spain_Galicia201792_2020_EPI_ISL_455328_2020-03-09:0.0001348066):0.0000334422,hCoV-19_Spain_Galicia201796_2020_EPI_ISL_455330_2020-03-09:0.0000668859):0.0000020138,hCoV-19_Spain_Galicia201863_2020_EPI_ISL_455331_2020-03-10:0.0000334422):0.0000334422):0.0000020138):0.0000020138,hCoV-19_Spain_COV000809_2020_EPI_ISL_500275_2020-03-09:0.0000020138):0.0000315933,hCoV-19_Spain_Canarias201811_2020_EPI_ISL_455325_2020-03-05:0.0003370444):0.0000020138,hCoV-19_Spain_LaRioja201568_2020_EPI_ISL_455340_2020-03-05:0.0000020138):0.0000020138,hCoV-19_Spain_Andalucia201623_2020_EPI_ISL_455322_2020-03-05:0.0001003311):0.0000334422,hCoV-19_Spain_Madrid_R10_33_2020_EPI_ISL_417981_2020-03-02:0.0000020138):0.0000668859,hCoV-19_Spain_Andalucia201614_2020_EPI_ISL_455317_2020-03-05:0.0001347940):0.0000334422,hCoV-19_Spain_Madrid_R2_15_2020_EPI_ISL_417979_2020-03-03:0.0001348526):0.0000020138,((((((((((((((((((((hCoV-19_Spain_Valencia193_2020_EPI_ISL_436288_2020-03-26:0.0000020138,hCoV-19_Spain_Valencia94_2020_EPI_ISL_425218_2020-03-17:0.0000334422):0.0000020138,((((hCoV-19_Spain_Almassera633_2020_EPI_ISL_455722_2020-03-30:0.0000020138,hCoV-19_Spain_Valencia541_2020_EPI_ISL_447486_2020-03-29:0.0000020138):0.0000334422,hCoV-19_Spain_Valencia537_2020_EPI_ISL_447482_2020-03-29:0.0000020138):0.0000020138,hCoV-19_Spain_Valencia189_2020_EPI_ISL_436284_2020-03-26:0.0000020138):0.0000334422,hCoV-19_Spain_Valencia211_2020_EPI_ISL_436306_2020-03-28:0.0000020138):0.0000020138):0.0000020138,hCoV-19_Spain_Valencia282_2020_EPI_ISL_436377_2020-03-17:0.0000020138):0.0000020138,(hCoV-19_Spain_Valencia107_2020_EPI_ISL_436202_2020-03-18:0.0000020138,hCoV-19_Spain_Valencia208_2020_EPI_ISL_436303_2020-03-28:0.0000334422):0.0000020138):0.0000020138,((hCoV-19_Spain_Valencia113_2020_EPI_ISL_436208_2020-03-22:0.0000020138,hCoV-19_Spain_Valencia304_2020_EPI_ISL_436399_2020-03-22:0.0000345568):0.0000020138,hCoV-19_Spain_Valencia139_2020_EPI_ISL_436234_2020-03-18:0.0000668859):0.0000020138):0.0000020138,hCoV-19_Spain_Valencia603_2020_EPI_ISL_447522_2020-04-01:0.0000334422):0.0000334422,(((hCoV-19_Spain_Valencia279_2020_EPI_ISL_436374_2020-03-16:0.0000020138,hCoV-19_Spain_Valencia162_2020_EPI_ISL_436257_2020-03-19:0.0000020138):0.0000020138,hCoV-19_Spain_Valencia_h2647_2020_EPI_ISL_455735_2020-03-20:0.0000334422):0.0000334422,(hCoV-19_Spain_COV005980_2020_EPI_ISL_500414_2020-03-20:0.0000020138,hCoV-19_Spain_COV005972_2020_EPI_ISL_500406_2020-03-27:0.0000334422):0.0001026417):0.0000020138):0.0000020138,((hCoV-19_Spain_Madrid_COV004914_2020_EPI_ISL_481066_2020-03-11:0.0000678951,(hCoV-19_Spain_COV001393_2020_EPI_ISL_452508_2020-03-17:0.0000020138,hCoV-19_Spain_Donostia-San_Sebastian_COV003212_2020_EPI_ISL_481030_2020-03-12:0.0000020138):0.0000663845):0.0000020138,(((hCoV-19_Spain_COV003695_2020_EPI_ISL_467243_2020-04-02:0.0000020138,hCoV-19_Spain_Arganda_del_Rey_COV004926_2020_EPI_ISL_481102_2020-04-03:0.0000020138):0.0000020138,hCoV-19_Spain_COV003694_2020_EPI_ISL_467229_2020-04-02:0.0000020138):0.0000334422,(hCoV-19_Spain_Madrid_COV004953_2020_EPI_ISL_481084_2020-04-22:0.0000020138,hCoV-19_Spain_COV004068_2020_EPI_ISL_500219_2020-03-18:0.0000020138):0.0000020138):0.0000334422):0.0000020138):0.0000020138,((((hCoV-19_Spain_Valencia470_2020_EPI_ISL_447470_2020-03-26:0.0000334422,hCoV-19_Spain_Valencia260_2020_EPI_ISL_436355_2020-03-26:0.0000334422):0.0000334422,(hCoV-19_Spain_Valencia161_2020_EPI_ISL_436256_2020-03-19:0.0000334422,hCoV-19_Spain_Madrid_COV004905_2020_EPI_ISL_481096_2020-03-10:0.0001018193):0.0000020138):0.0000020138,(hCoV-19_Spain_Valencia201_2020_EPI_ISL_436296_2020-03-19:0.0000020138,hCoV-19_Spain_Valencia185_2020_EPI_ISL_436280_2020-03-17:0.0001028167):0.0000020138):0.0000334422,hCoV-19_Spain_COV003691_2020_EPI_ISL_467249_2020-04-02:0.0001003311):0.0000020138):0.0000020138,((hCoV-19_Spain_COV001378_2020_EPI_ISL_452523_2020-03-14:0.0000000000,hCoV-19_Spain_Valencia153_2020_EPI_ISL_436248_2020-03-19:0.0000000000):0.0000020138,(((hCoV-19_Spain_COV001365_2020_EPI_ISL_452536_2020-03-11:0.0000020138,hCoV-19_Spain_COV001325_2020_EPI_ISL_452548_2020-03-23:0.0000345305):0.0000020138,hCoV-19_Spain_COV000923_2020_EPI_ISL_452648_2020-03-27:0.0000334422):0.0000020138,(hCoV-19_Spain_COV003667_2020_EPI_ISL_467193_2020-04-01:0.0000020138,hCoV-19_Spain_Madrid_COV004952_2020_EPI_ISL_481069_2020-04-20:0.0000020138):0.0000668859):0.0000020138):0.0000020138):0.0000020138,((((((hCoV-19_Spain_Madrid_COV004911_2020_EPI_ISL_481087_2020-03-11:0.0000020138,hCoV-19_Spain_COV001326_2020_EPI_ISL_452547_2020-03-23:0.0000334422):0.0000020138,hCoV-19_Spain_Madrid_COV004912_2020_EPI_ISL_481059_2020-03-11:0.0000668859):0.0000020138,hCoV-19_Spain_Valencia141_2020_EPI_ISL_436236_2020-03-18:0.0000020138):0.0000020138,hCoV-19_Spain_COV001889_2020_EPI_ISL_452459_2020-03-13:0.0001003311):0.0000020138,hCoV-19_Spain_Valencia311_2020_EPI_ISL_436406_2020-03-23:0.0000020138):0.0000020138,((((((hCoV-19_Spain_Madrid_H12_2501_2020_EPI_ISL_428700_2020-03-27:0.0000668859,hCoV-19_Spain_Madrid_H12_3405_2020_EPI_ISL_428704_2020-03-11:0.0000020138):0.0000020138,hCoV-19_Spain_Madrid_R5_8_2020_EPI_ISL_417980_2020-03-03:0.0000020138):0.0000020138,(((hCoV-19_Spain_Madrid_COV004973_2020_EPI_ISL_481068_2020-05-11:0.0000680562,hCoV-19_Spain_COV003699_2020_EPI_ISL_467231_2020-04-02:0.0000334422):0.0000334422,hCoV-19_Spain_COV003661_2020_EPI_ISL_467245_2020-04-01:0.0000334422):0.0000334422,hCoV-19_Spain_COV003707_2020_EPI_ISL_467227_2020-04-02:0.0000668859):0.0000020138):0.0000668859,(hCoV-19_Spain_COV003719_2020_EPI_ISL_467194_2020-04-03:0.0000020138,(hCoV-19_Spain_Madrid_COV004955_2020_EPI_ISL_481071_2020-04-28:0.0002375244,hCoV-19_Spain_COV003644_2020_EPI_ISL_467205_2020-04-01:0.0000020138):0.0000020138):0.0000668859):0.0000020138,(((hCoV-19_Spain_Lluchmayor2504_2020_EPI_ISL_468961_2020-03-16:0.0000020138,hCoV-19_Spain_Palma2553_2020_EPI_ISL_468960_2020-03-25:0.0000020138):0.0000334422,hCoV-19_Spain_COV001366_2020_EPI_ISL_452535_2020-03-12:0.0000020138):0.0000334422,(((((hCoV-19_Spain_El_Rosal-COV002922_2020_EPI_ISL_474854_2020-03-21:0.0000668859,hCoV-19_Spain_Donostia-San_Sebastian_COV003233_2020_EPI_ISL_481040_2020-03-16:0.0000020138):0.0000020138,hCoV-19_Spain_Granada-COV002964_2020_EPI_ISL_474883_2020-03-30:0.0000020138):0.0000020138,hCoV-19_Spain_Granada-COV002870_2020_EPI_ISL_474860_2020-03-16:0.0000020138):0.0000020138,hCoV-19_Spain_Granada-COV002916_2020_EPI_ISL_474871_2020-03-19:0.0000020138):0.0000020138,hCoV-19_Spain_Granada-COV002915_2020_EPI_ISL_474870_2020-03-19:0.0000020138):0.0000334422):0.0000020138):0.0000020138,((((((((((hCoV-19_Spain_COV000957_2020_EPI_ISL_452618_2020-03-28:0.0000020138,hCoV-19_Spain_Donostia-San_Sebastian2093_2020_EPI_ISL_468888_2020-04-11:0.0000020138):0.0000020138,hCoV-19_Spain_Valencia158_2020_EPI_ISL_436253_2020-03-19:0.0000020138):0.0000020138,hCoV-19_Spain_Madrid_COV004904_2020_EPI_ISL_481051_2020-03-10:0.0000668859):0.0000020138,hCoV-19_Spain_COV001375_2020_EPI_ISL_452526_2020-03-13:0.0000020138):0.0000020138,((((((hCoV-19_Spain_COV000948_2020_EPI_ISL_452625_2020-03-28:0.0000000000,hCoV-19_Spain_COV000940_2020_EPI_ISL_452632_2020-03-28:0.0000000000):0.0000000000,hCoV-19_Spain_Madrid_COV004902_2020_EPI_ISL_481058_2020-03-09:0.0000000000):0.0000000000,hCoV-19_Spain_Donostia-San_Sebastian_COV003223_2020_EPI_ISL_480968_2020-03-14:0.0000000000):0.0000000000,hCoV-19_Spain_Madrid_COV004910_2020_EPI_ISL_481057_2020-03-11:0.0000000000):0.0000020138,hCoV-19_Spain_Valencia243_2020_EPI_ISL_436338_2020-03-25:0.0000020138):0.0000020138,hCoV-19_Spain_Donostia-San_Sebastian_COV003210_2020_EPI_ISL_480980_2020-03-12:0.0000668859):0.0000020138):0.0000020138,hCoV-19_Spain_COV005939_2020_EPI_ISL_500374_2020-04-02:0.0000668859):0.0000020138,(hCoV-19_Spain_Donostia-San_Sebastian_COV003217_2020_EPI_ISL_480986_2020-03-13:0.0000020138,((hCoV-19_Spain_Donostia-San_Sebastian_COV003193_2020_EPI_ISL_481009_2020-03-09:0.0000020138,hCoV-19_Spain_Donostia-San_Sebastian_COV003228_2020_EPI_ISL_480985_2020-03-14:0.0000020138):0.0000020138,hCoV-19_Spain_Donostia-San_Sebastian_COV003199_2020_EPI_ISL_481020_2020-03-11:0.0000020138):0.0000020138):0.0000334422):0.0000020138,(hCoV-19_Spain_Donostia-San_Sebastian_COV003265_2020_EPI_ISL_480997_2020-03-17:0.0000020138,hCoV-19_Spain_COV003976_2020_EPI_ISL_500171_2020-04-13:0.0000020138):0.0000668859):0.0000020138,(hCoV-19_Spain_COV001362_2020_EPI_ISL_452539_2020-03-10:0.0000020138,((hCoV-19_Spain_COV001420_2020_EPI_ISL_452481_2020-03-21:0.0000020138,hCoV-19_Spain_COV001363_2020_EPI_ISL_452538_2020-03-10:0.0000020138):0.0000020138,hCoV-19_Spain_COV001360_2020_EPI_ISL_452541_2020-03-10:0.0000020138):0.0000020138):0.0000334422):0.0000020138,((hCoV-19_Spain_Valencia239_2020_EPI_ISL_436334_2020-03-24:0.0000668859,hCoV-19_Spain_Valencia237_2020_EPI_ISL_436332_2020-03-24:0.0001032703):0.0000020138,(hCoV-19_Spain_Valencia53_2020_EPI_ISL_421520_2020-03-20:0.0000334422,hCoV-19_Spain_Valencia209_2020_EPI_ISL_436304_2020-03-26:0.0000334422):0.0000020138):0.0001003311):0.0000020138):0.0000020138):0.0000020138):0.0000020138,((hCoV-19_Spain_COV003711_2020_EPI_ISL_467202_2020-04-02:0.0000668859,hCoV-19_Spain_COV003685_2020_EPI_ISL_467198_2020-04-02:0.0000668859):0.0000334422,(hCoV-19_Spain_Valencia536_2020_EPI_ISL_447481_2020-03-29:0.0000668859,(((hCoV-19_Spain_Valencia246_2020_EPI_ISL_436341_2020-03-29:0.0000020138,(hCoV-19_Spain_Valencia238_2020_EPI_ISL_436333_2020-03-24:0.0000020138,hCoV-19_Spain_Valencia598_2020_EPI_ISL_447520_2020-04-01:0.0000020138):0.0000020138):0.0000020138,(hCoV-19_Spain_Valencia216_2020_EPI_ISL_436311_2020-03-28:0.0000020138,hCoV-19_Spain_Valencia212_2020_EPI_ISL_436307_2020-03-28:0.0000020138):0.0000020138):0.0000020138,(hCoV-19_Spain_Valencia549_2020_EPI_ISL_447491_2020-03-26:0.0000020138,hCoV-19_Spain_Valencia308_2020_EPI_ISL_436403_2020-03-23:0.0000020138):0.0000020138):0.0000020138):0.0000334422):0.0000020138):0.0000020138,(((((hCoV-19_Spain_Zaragoza2401_2020_EPI_ISL_468827_2020-03-28:0.0000334422,hCoV-19_Spain_Zaragoza2477_2020_EPI_ISL_468855_2020-03-26:0.0000020138):0.0000020138,hCoV-19_Spain_Zaragoza2455_2020_EPI_ISL_468792_2020-03-23:0.0000020138):0.0000668859,((hCoV-19_Spain_COV001401_2020_EPI_ISL_452500_2020-03-18:0.0000334422,Spain_COV005020:0.0000020138):0.0000020138,Spain_COV004991:0.0000334422):0.0000020138):0.0000334422,(hCoV-19_Spain_Valencia131_2020_EPI_ISL_436226_2020-03-17:0.0000020138,hCoV-19_Spain_COV000905_2020_EPI_ISL_452662_2020-03-26:0.0000020138):0.0000020138):0.0000020138,(hCoV-19_Spain_COV001096_2020_EPI_ISL_452591_2020-03-27:0.0000354468,hCoV-19_Spain_Valencia278_2020_EPI_ISL_436373_2020-03-16:0.0000334422):0.0000020138):0.0000020138):0.0000020138,(((((((((hCoV-19_Spain_COV000758_2020_EPI_ISL_452733_2020-03-06:0.0000020138,(hCoV-19_Spain_Madrid_COV004897_2020_EPI_ISL_481107_2020-05-03:0.0000020138,hCoV-19_Spain_Parla_COV004900_2020_EPI_ISL_481052_2020-03-08:0.0000020138):0.0000020138):0.0000020138,hCoV-19_Spain_Madrid_COV004968_2020_EPI_ISL_481041_2020-05-07:0.0001357500):0.0000020138,hCoV-19_Spain_Valencia269_2020_EPI_ISL_436364_2020-03-21:0.0000334422):0.0000020138,((((((hCoV-19_Spain_Madrid_COV004903_2020_EPI_ISL_481044_2020-03-09:0.0000000000,hCoV-19_Spain_COV001092_2020_EPI_ISL_452594_2020-03-27:0.0000000000):0.0000020138,hCoV-19_Spain_Madrid_COV004915_2020_EPI_ISL_481055_2020-03-11:0.0000020138):0.0000020138,(hCoV-19_Spain_Fonelas-COV002949_2020_EPI_ISL_474855_2020-03-28:0.0000020138,hCoV-19_Spain_COV000949_2020_EPI_ISL_452624_2020-03-28:0.0000020138):0.0000020138):0.0000020138,hCoV-19_Spain_COV006008_2020_EPI_ISL_500439_2020-03-26:0.0000020138):0.0000020138,(((hCoV-19_Spain_Valencia169_2020_EPI_ISL_436264_2020-03-20:0.0000000000,hCoV-19_Spain_Madrid_COV004901_2020_EPI_ISL_481094_2020-03-09:0.0000000000):0.0000000000,hCoV-19_Spain_Madrid_COV004899_2020_EPI_ISL_481089_2020-03-08:0.0000000000):0.0000000000,hCoV-19_Spain_COV004237_2020_EPI_ISL_500301_2020-04-05:0.0000000000):0.0000020138):0.0000020138,hCoV-19_Spain_Donostia-San_Sebastian_COV003251_2020_EPI_ISL_480966_2020-03-17:0.0000020138):0.0000020138):0.0000020138,(hCoV-19_Spain_COV001897_2020_EPI_ISL_467071_2020-03-15:0.0000020138,hCoV-19_Spain_COV001891_2020_EPI_ISL_452457_2020-03-13:0.0000020138):0.0000334422):0.0000020138,hCoV-19_Spain_Jun-COV002906_2020_EPI_ISL_474909_2020-03-18:0.0000020138):0.0000020138,hCoV-19_Spain_COV001099_2020_EPI_ISL_452588_2020-03-29:0.0001360495):0.0000020138,hCoV-19_Spain_COV003681_2020_EPI_ISL_467219_2020-04-02:0.0000334422):0.0000020138,hCoV-19_Spain_Valencia130_2020_EPI_ISL_436225_2020-03-16:0.0000020138):0.0000020138):0.0000020138,(((((((((((((((((((((((((hCoV-19_Spain_Palma_de_Mallorca_h2502_2020_EPI_ISL_468982_2020-03-15:0.0000020138,(hCoV-19_Spain_Zaragoza2397_2020_EPI_ISL_468834_2020-03-17:0.0000668859,hCoV-19_Spain_Zaragoza2472_2020_EPI_ISL_468779_2020-03-24:0.0000528445):0.0000020138):0.0000020138,hCoV-19_Spain_Zaragoza2389_2020_EPI_ISL_468822_2020-03-27:0.0000334422):0.0000020138,hCoV-19_Spain_Zaragoza2399_2020_EPI_ISL_468802_2020-03-27:0.0000020138):0.0000020138,hCoV-19_Spain_Alcaniz2469_2020_EPI_ISL_468790_2020-03-27:0.0000020138):0.0000020138,hCoV-19_Spain_Zaragoza2443_2020_EPI_ISL_468848_2020-03-24:0.0000334422):0.0000020138,(hCoV-19_Spain_Zaragoza2415_2020_EPI_ISL_468798_2020-03-23:0.0000020138,hCoV-19_Spain_Zaragoza2425_2020_EPI_ISL_468817_2020-03-23:0.0000020138):0.0001686783):0.0000020138,hCoV-19_Spain_COV004071_2020_EPI_ISL_500221_2020-03-19:0.0000020138):0.0000020138,hCoV-19_Spain_COV001879_2020_EPI_ISL_452467_2020-03-10:0.0000020138):0.0000020138,hCoV-19_Spain_Zaragoza2468_2020_EPI_ISL_468766_2020-03-27:0.0000668859):0.0000020138,hCoV-19_Spain_Palma2512_2020_EPI_ISL_469001_2020-03-20:0.0000334422):0.0000020138,hCoV-19_Spain_Zaragoza2486_2020_EPI_ISL_468804_2020-03-24:0.0001018260):0.0000020138,hCoV-19_Spain_Zaragoza2405_2020_EPI_ISL_468789_2020-03-23:0.0000020138):0.0000020138,hCoV-19_Spain_COV005032_2020_EPI_ISL_500338_2020-04-20:0.0000348016):0.0000020138,hCoV-19_Spain_COV005098_2020_EPI_ISL_500355_2020-04-25:0.0000020138):0.0000020138,hCoV-19_Spain_COV005125_2020_EPI_ISL_500365_2020-04-28:0.0000334422):0.0000020138,hCoV-19_Spain_Palma_de_Mallorca_h2536_2020_EPI_ISL_468954_2020-03-21:0.0000020138):0.0000020138,hCoV-19_Spain_Zaragoza2413_2020_EPI_ISL_468845_2020-03-23:0.0000020138):0.0000020138,hCoV-19_Spain_COV001912_2020_EPI_ISL_467068_2020-03-16:0.0000020138):0.0000020138,hCoV-19_Spain_Zaragoza2437_2020_EPI_ISL_468818_2020-03-18:0.0000020138):0.0000020138,Spain_COV005016:0.0000334422):0.0000020138,hCoV-19_Spain_Valencia309_2020_EPI_ISL_436404_2020-03-22:0.0001036752):0.0000020138,(((hCoV-19_Spain_COV000882_2020_EPI_ISL_452677_2020-03-25:0.0000020138,(hCoV-19_Spain_COV000881_2020_EPI_ISL_452678_2020-03-25:0.0000020138,(hCoV-19_Spain_COV004231_2020_EPI_ISL_500295_2020-04-05:0.0000020138,hCoV-19_Spain_COV004233_2020_EPI_ISL_500297_2020-04-05:0.0000334422):0.0000020138):0.0000020138):0.0000020138,hCoV-19_Spain_HUD-98203801_2020_EPI_ISL_475721_2020-03-27:0.0000020138):0.0000334422,(((hCoV-19_Spain_Donostia-San_Sebastian_COV003206_2020_EPI_ISL_481036_2020-03-12:0.0000020138,hCoV-19_Spain_COV000922_2020_EPI_ISL_452649_2020-03-27:0.0000020138):0.0000020138,hCoV-19_Spain_Donostia-San_Sebastian_COV003226_2020_EPI_ISL_480956_2020-03-15:0.0000020138):0.0000020138,hCoV-19_Spain_Donostia-San_Sebastian_COV003264_2020_EPI_ISL_481028_2020-03-17:0.0000334422):0.0000020138):0.0000334422):0.0000334422,hCoV-19_Spain_Madrid201449_2020_EPI_ISL_418252_2020-03-04:0.0000020138):0.0000020138,((((((hCoV-19_Spain_Madrid_LP19_4952_2020_EPI_ISL_428676_2020-03-07:0.0000000000,hCoV-19_Spain_Madrid_LP22_5885_2020_EPI_ISL_428678_2020-03-08:0.0000000000):0.0000020138,hCoV-19_Spain_Madrid_H12_13_2020_EPI_ISL_428683_2020-03-03:0.0000020138):0.0000668859,hCoV-19_Spain_Madrid_COV004981_2020_EPI_ISL_481045_2020-05-15:0.0001357620):0.0000020138,hCoV-19_Spain_Madrid_LP16_6193_2020_EPI_ISL_428675_2020-03-09:0.0000020138):0.0000020138,hCoV-19_Spain_Madrid_LP11_2271_2020_EPI_ISL_428674_2020-03-09:0.0000334422):0.0000334422,((hCoV-19_Spain_CastillaLaMancha201329_2020_EPI_ISL_418246_2020-03-01:0.0000020138,(hCoV-19_Spain_Madrid_COV004917_2020_EPI_ISL_481060_2020-03-13:0.0000020138,hCoV-19_Spain_Valencia92_2020_EPI_ISL_425216_2020-03-16:0.0000334422):0.0000020138):0.0000334422,hCoV-19_Spain_CastillaLaMancha201328_2020_EPI_ISL_418245_2020-03-01:0.0000020138):0.0000334422):0.0000020138):0.0000020138,hCoV-19_Spain_Andalucia201617_2020_EPI_ISL_419230_2020-03-05:0.0000020138):0.0000020138):0.0000020138,hCoV-19_Spain_Madrid_H12_35_2020_EPI_ISL_428698_2020-03-12:0.0001003311):0.0000029451,hCoV-19_Spain_Valencia168_2020_EPI_ISL_436263_2020-03-20:0.0001013789):0.0000295547,Spain_COV005002:0.0000703123):0.0000020138,hCoV-19_Spain_Donostia-San_Sebastian_COV003218_2020_EPI_ISL_481038_2020-03-14:0.0000020138):0.0000020138,hCoV-19_Spain_LaRioja201572_2020_EPI_ISL_455342_2020-03-03:0.0001684479):0.0000020138):0.0000020138,hCoV-19_Spain_Andalucia201257_2020_EPI_ISL_455314_2020-02-28:0.0001684967):0.0000334422,((((hCoV-19_Spain_COV003658_2020_EPI_ISL_467250_2020-04-01:0.0000334422,hCoV-19_Spain_COV003657_2020_EPI_ISL_467239_2020-04-01:0.0000020138):0.0000020138,(hCoV-19_Spain_PaisVasco201920_2020_EPI_ISL_455354_2020-03-05:0.0000020138,hCoV-19_Spain_PaisVasco201491_2020_EPI_ISL_455352_2020-03-04:0.0000020138):0.0001003311):0.0000334422,hCoV-19_Spain_Andalucia201636_2020_EPI_ISL_455323_2020-03-06:0.0004381672):0.0000334422,hCoV-19_Spain_Andalucia201373_2020_EPI_ISL_418244_2020-03-02:0.0000020138):0.0000020138):0.0000334422,(((((hCoV-19_Spain_Zaragoza2471_2020_EPI_ISL_468784_2020-03-08:0.0000020138,(hCoV-19_Spain_COV001948_2020_EPI_ISL_452431_2020-03-13:0.0001025877,hCoV-19_Spain_COV001906_2020_EPI_ISL_467065_2020-03-12:0.0000682961):0.0000020138):0.0000020138,(hCoV-19_Spain_COV003706_2020_EPI_ISL_467224_2020-04-02:0.0000020138,hCoV-19_Spain_COV003662_2020_EPI_ISL_467206_2020-04-01:0.0000334422):0.0000334422):0.0000020138,((((hCoV-19_Spain_Zaragoza2416_2020_EPI_ISL_468768_2020-03-21:0.0000668859,hCoV-19_Spain_Zaragoza2447_2020_EPI_ISL_468856_2020-03-18:0.0000668859):0.0000334422,((((hCoV-19_Spain_Teruel2421_2020_EPI_ISL_468820_2020-03-28:0.0000020138,hCoV-19_Spain_Teruel2454_2020_EPI_ISL_468774_2020-03-24:0.0000334422):0.0000020138,(hCoV-19_Spain_Teruel2444_2020_EPI_ISL_468819_2020-03-24:0.0000020138,hCoV-19_Spain_Teruel2464_2020_EPI_ISL_468814_2020-03-24:0.0000020138):0.0000334422):0.0000334422,hCoV-19_Spain_Teruel2407_2020_EPI_ISL_468830_2020-03-17:0.0000020138):0.0000334422,(((hCoV-19_Spain_Zaragoza2466_2020_EPI_ISL_468765_2020-03-17:0.0000334422,hCoV-19_Spain_Teruel2417_2020_EPI_ISL_468797_2020-03-17:0.0001018193):0.0000020138,((hCoV-19_Spain_Zaragoza2438_2020_EPI_ISL_468812_2020-03-26:0.0000020138,hCoV-19_Spain_Zaragoza2445_2020_EPI_ISL_468808_2020-03-23:0.0000513684):0.0000505917,hCoV-19_Spain_COV005048_2020_EPI_ISL_500343_2020-04-21:0.0000020138):0.0000020138):0.0000020138,hCoV-19_Spain_Teruel2427_2020_EPI_ISL_468836_2020-03-17:0.0000020138):0.0000020138):0.0000020138):0.0000020138,((hCoV-19_Spain_Valencia284_2020_EPI_ISL_436379_2020-03-18:0.0000020138,(hCoV-19_Spain_Valencia285_2020_EPI_ISL_436380_2020-03-18:0.0000020138,((hCoV-19_Spain_Valencia280_2020_EPI_ISL_436375_2020-03-16:0.0000020138,hCoV-19_Spain_Valencia164_2020_EPI_ISL_436259_2020-03-19:0.0000334422):0.0000020138,hCoV-19_Spain_Valencia144_2020_EPI_ISL_436239_2020-03-18:0.0000334422):0.0000020138):0.0000020138):0.0000020138,(hCoV-19_Spain_Valencia298_2020_EPI_ISL_436393_2020-03-17:0.0000020138,hCoV-19_Spain_Valencia151_2020_EPI_ISL_436246_2020-03-19:0.0000668859):0.0000020138):0.0000668859):0.0000020138,hCoV-19_Spain_Valencia124_2020_EPI_ISL_436219_2020-03-14:0.0000020138):0.0000020138):0.0000020138,((((((((hCoV-19_Spain_COV001907_2020_EPI_ISL_467072_2020-03-16:0.0001357513,hCoV-19_Spain_Hellin-COV003784_2020_EPI_ISL_474903_2020-04-03:0.0000679112):0.0000020138,hCoV-19_Spain_Zaragoza2481_2020_EPI_ISL_468844_2020-03-08:0.0000334422):0.0000020138,hCoV-19_Spain_COV005061_2020_EPI_ISL_500347_2020-04-21:0.0000334422):0.0000020138,hCoV-19_Spain_COV003710_2020_EPI_ISL_467248_2020-04-02:0.0000334422):0.0000020138,hCoV-19_Spain_COV002043_2020_EPI_ISL_452383_2020-03-16:0.0001015082):0.0000020138,(hCoV-19_Spain_COV002592_2020_EPI_ISL_467091_2020-03-10:0.0000668859,(hCoV-19_Spain_COV001886_2020_EPI_ISL_452462_2020-03-12:0.0000020138,hCoV-19_Spain_COV001887_2020_EPI_ISL_452461_2020-03-12:0.0000020138):0.0000668859):0.0000020138):0.0000020138,(hCoV-19_Spain_Valencia11_2020_EPI_ISL_419675_2020-03-20:0.0000020138,hCoV-19_Spain_COV001382_2020_EPI_ISL_452519_2020-03-15:0.0000668859):0.0000334422):0.0000020138,(((((hCoV-19_Spain_Valencia165_2020_EPI_ISL_436260_2020-03-19:0.0001026471,hCoV-19_Spain_COV001373_2020_EPI_ISL_452528_2020-03-13:0.0000020138):0.0000020138,hCoV-19_Spain_Zaragoza2484_2020_EPI_ISL_468811_2020-03-24:0.0000334422):0.0000020138,hCoV-19_Spain_Zaragoza2453_2020_EPI_ISL_468831_2020-03-24:0.0000668859):0.0000020138,hCoV-19_Spain_Valencia115_2020_EPI_ISL_436210_2020-03-12:0.0000020138):0.0000020138,(hCoV-19_Spain_Madrid_H2_16_2020_EPI_ISL_417952_2020-03-09:0.0000020138,hCoV-19_Spain_COV001549_2020_EPI_ISL_467119_2020-03-16:0.0000020138):0.0000020138):0.0000020138):0.0000020138):0.0000020138,((((((hCoV-19_Spain_COV001383_2020_EPI_ISL_452518_2020-03-15:0.0000668859,hCoV-19_Spain_Las_Palmas-COV002597_2020_EPI_ISL_474913_2020-03-15:0.0000334422):0.0000020138,((hCoV-19_Spain_COV001329_2020_EPI_ISL_452544_2020-03-23:0.0000334422,((hCoV-19_Spain_Valencia105_2020_EPI_ISL_436200_2020-03-18:0.0000668859,hCoV-19_Spain_Madrid_COV004907_2020_EPI_ISL_481097_2020-03-10:0.0002035896):0.0000020138,((hCoV-19_Spain_Donostia-San_Sebastian_COV003200_2020_EPI_ISL_480972_2020-03-12:0.0000020138,hCoV-19_Spain_Madrid_COV004906_2020_EPI_ISL_481086_2020-03-10:0.0000668859):0.0000020138,(hCoV-19_Spain_Palma2509_2020_EPI_ISL_468970_2020-03-17:0.0000334422,hCoV-19_Spain_COV000897_2020_EPI_ISL_452666_2020-03-26:0.0000334422):0.0000020138):0.0000020138):0.0000020138):0.0000020138,hCoV-19_Spain_Madrid_LP14_3_2020_EPI_ISL_417975_2020-03-09:0.0000020138):0.0000334422):0.0000020138,((hCoV-19_Spain_Andalucia201272_2020_EPI_ISL_418243_2020-02-28:0.0000020138,(hCoV-19_Spain_Andalucia201615_2020_EPI_ISL_455318_2020-03-05:0.0000668859,hCoV-19_Spain_Zaragoza2485_2020_EPI_ISL_468780_2020-03-24:0.0000668859):0.0000020138):0.0000334422,(hCoV-19_Spain_COV001377_2020_EPI_ISL_452524_2020-03-14:0.0000020138,hCoV-19_Spain_COV001085_2020_EPI_ISL_452601_2020-03-27:0.0000334422):0.0001003311):0.0000334422):0.0000020138,(hCoV-19_Spain_COV000867_2020_EPI_ISL_452688_2020-03-25:0.0000020138,hCoV-19_Spain_HUD-65067673_2020_EPI_ISL_475718_2020-03-27:0.0000020138):0.0001003311):0.0000334422,hCoV-19_Spain_Madrid-LP29_2020_EPI_ISL_430719_2020-03-11:0.0001703801):0.0000020138,((hCoV-19_Spain_Madrid_H12_34_2020_EPI_ISL_428697_2020-03-12:0.0000668859,hCoV-19_Spain_Zaragoza2385_2020_EPI_ISL_468838_2020-03-23:0.0000668859):0.0000020138,hCoV-19_Spain_Madrid201738_2020_EPI_ISL_419237_2020-03-07:0.0000020138):0.0000020138):0.0000020138):0.0000334422):0.0000020138,((((((hCoV-19_Spain_Alcaniz2489_2020_EPI_ISL_468833_2020-03-24:0.0000334422,hCoV-19_Spain_COV001927_2020_EPI_ISL_452447_2020-03-11:0.0000020138):0.0000020138,hCoV-19_Spain_Zaragoza2388_2020_EPI_ISL_468786_2020-03-26:0.0000678964):0.0000020138,hCoV-19_Spain_COV002032_2020_EPI_ISL_452390_2020-03-17:0.0001037566):0.0000020138,hCoV-19_Spain_COV003913_2020_EPI_ISL_500218_2020-04-28:0.0000723415):0.0000020138,hCoV-19_Spain_Donostia-San_Sebastian_COV003259_2020_EPI_ISL_480958_2020-03-17:0.0000668859):0.0000020138,((((hCoV-19_Spain_Valencia178_2020_EPI_ISL_436273_2020-03-21:0.0000020138,hCoV-19_Spain_Valencia133_2020_EPI_ISL_436228_2020-03-18:0.0000020138):0.0000334422,hCoV-19_Spain_Valencia294_2020_EPI_ISL_436389_2020-03-17:0.0000020138):0.0001349497,(hCoV-19_Spain_COV001972_2020_EPI_ISL_452410_2020-03-14:0.0000020138,(hCoV-19_Spain_COV002003_2020_EPI_ISL_452396_2020-03-14:0.0000020138,hCoV-19_Spain_COV001925_2020_EPI_ISL_452449_2020-03-11:0.0000020138):0.0000020138):0.0000020138):0.0000020138,hCoV-19_Spain_Andalucia201616_2020_EPI_ISL_455319_2020-03-05:0.0000334422):0.0000020138):0.0000020138):0.0000020138,((((((((((((((hCoV-19_Spain_Valencia175_2020_EPI_ISL_436270_2020-03-20:0.0000020138,hCoV-19_Spain_Valencia120_2020_EPI_ISL_436215_2020-03-13:0.0000334422):0.0000020138,hCoV-19_Spain_Valencia181_2020_EPI_ISL_436276_2020-03-22:0.0000334422):0.0000020138,(hCoV-19_Spain_Valencia229_2020_EPI_ISL_436324_2020-03-24:0.0000020138,(hCoV-19_Spain_Valencia186_2020_EPI_ISL_436281_2020-03-24:0.0000020138,hCoV-19_Spain_Valencia236_2020_EPI_ISL_436331_2020-03-25:0.0000020138):0.0000020138):0.0000020138):0.0000020138,((((hCoV-19_Spain_Valencia114_2020_EPI_ISL_436209_2020-03-22:0.0000020138,hCoV-19_Spain_Valencia112_2020_EPI_ISL_436207_2020-03-22:0.0000020138):0.0000020138,hCoV-19_Spain_Valencia106_2020_EPI_ISL_436201_2020-03-18:0.0000020138):0.0000020138,((hCoV-19_Spain_Valencia69_2020_EPI_ISL_425193_2020-03-17:0.0000020138,hCoV-19_Spain_Valencia97_2020_EPI_ISL_425221_2020-03-17:0.0000334422):0.0000020138,hCoV-19_Spain_Valencia145_2020_EPI_ISL_436240_2020-03-18:0.0000020138):0.0000020138):0.0000020138,hCoV-19_Spain_Valencia108_2020_EPI_ISL_436203_2020-03-18:0.0000020138):0.0000334422):0.0000020138,(((((hCoV-19_Spain_Valencia622_2020_EPI_ISL_455738_2020-03-31:0.0000020138,hCoV-19_Spain_Valencia621_2020_EPI_ISL_455737_2020-03-31:0.0000020138):0.0000345718,hCoV-19_Spain_Valencia109_2020_EPI_ISL_436204_2020-03-19:0.0000020138):0.0000334422,((hCoV-19_Spain_Valencia252_2020_EPI_ISL_436347_2020-03-29:0.0000334422,hCoV-19_Spain_Valencia123_2020_EPI_ISL_436218_2020-03-14:0.0000020138):0.0000020138,hCoV-19_Spain_Valencia267_2020_EPI_ISL_436362_2020-03-17:0.0000020138):0.0000020138):0.0000020138,hCoV-19_Spain_Valencia102_2020_EPI_ISL_436197_2020-03-17:0.0000020138):0.0000020138,((hCoV-19_Spain_Valencia248_2020_EPI_ISL_436343_2020-03-25:0.0000020138,hCoV-19_Spain_Valencia137_2020_EPI_ISL_436232_2020-03-18:0.0000020138):0.0000020138,hCoV-19_Spain_Valencia258_2020_EPI_ISL_436353_2020-03-25:0.0000020138):0.0000020138):0.0000020138):0.0000020138,((((((hCoV-19_Spain_Valencia254_2020_EPI_ISL_436349_2020-03-26:0.0000020138,(hCoV-19_Spain_Valencia213_2020_EPI_ISL_436308_2020-03-28:0.0000020138,hCoV-19_Spain_Valencia255_2020_EPI_ISL_436350_2020-03-26:0.0000020138):0.0000020138):0.0000020138,hCoV-19_Spain_Valencia121_2020_EPI_ISL_436216_2020-03-13:0.0000020138):0.0000020138,hCoV-19_Spain_Valencia253_2020_EPI_ISL_436348_2020-03-26:0.0000334422):0.0000020138,hCoV-19_Spain_Valencia313_2020_EPI_ISL_436408_2020-03-25:0.0000334422):0.0000020138,(((((hCoV-19_Spain_Valencia200_2020_EPI_ISL_436295_2020-03-12:0.0000020138,(hCoV-19_Spain_Valencia64_2020_EPI_ISL_425188_2020-03-16:0.0000020138,hCoV-19_Spain_Valencia176_2020_EPI_ISL_436271_2020-03-19:0.0000334422):0.0000020138):0.0000020138,(hCoV-19_Spain_Valencia273_2020_EPI_ISL_436368_2020-03-25:0.0000020138,hCoV-19_Spain_Segorbe659_2020_EPI_ISL_455731_2020-03-31:0.0000020138):0.0000020138):0.0000020138,hCoV-19_Spain_Valencia302_2020_EPI_ISL_436397_2020-03-22:0.0000020138):0.0000020138,(hCoV-19_Spain_Valencia17_2020_EPI_ISL_419681_2020-03-10:0.0000020138,hCoV-19_Spain_Gandia661_2020_EPI_ISL_455727_2020-03-31:0.0000020138):0.0000020138):0.0000020138,(hCoV-19_Spain_Valencia301_2020_EPI_ISL_436396_2020-03-22:0.0000346420,hCoV-19_Spain_Valencia233_2020_EPI_ISL_436328_2020-03-26:0.0000020138):0.0000020138):0.0000020138):0.0000020138,(((hCoV-19_Spain_Valencia47_2020_EPI_ISL_421517_2020-03-16:0.0000020138,hCoV-19_Spain_Valencia85_2020_EPI_ISL_425209_2020-03-25:0.0000020138):0.0000020138,(((hCoV-19_Spain_Valencia86_2020_EPI_ISL_425210_2020-03-25:0.0000000000,hCoV-19_Spain_Valencia44_2020_EPI_ISL_420128_2020-03-12:0.0000000000):0.0000000000,hCoV-19_Spain_Valencia88_2020_EPI_ISL_425212_2020-03-11:0.0000000000):0.0000000000,hCoV-19_Spain_Valencia77_2020_EPI_ISL_425201_2020-03-19:0.0000000000):0.0000020138):0.0000020138,(hCoV-19_Spain_Sagunt656_2020_EPI_ISL_455730_2020-03-31:0.0000668859,(hCoV-19_Spain_Valencia184_2020_EPI_ISL_436279_2020-03-15:0.0000020138,hCoV-19_Spain_Valencia76_2020_EPI_ISL_425200_2020-03-18:0.0000020138):0.0000334422):0.0000020138):0.0000020138):0.0000020138):0.0000020138,hCoV-19_Spain_CastillaLaMancha201306_2020_EPI_ISL_455327_2020-03-02:0.0000020138):0.0000334422,hCoV-19_Spain_PaisVasco201492_2020_EPI_ISL_455353_2020-03-04:0.0000020138):0.0000020138,((((((((hCoV-19_Spain_Zaragoza2473_2020_EPI_ISL_468847_2020-03-24:0.0000020138,hCoV-19_Spain_COV002732_2020_EPI_ISL_467283_2020-04-13:0.0000020138):0.0000020138,(hCoV-19_Spain_COV006001_2020_EPI_ISL_500432_2020-03-25:0.0000020138,hCoV-19_Spain_COV005120_2020_EPI_ISL_500364_2020-04-26:0.0001440681):0.0000020138):0.0000020138,((hCoV-19_Spain_COV002750_2020_EPI_ISL_467282_2020-04-13:0.0000020138,hCoV-19_Spain_COV002730_2020_EPI_ISL_467272_2020-04-13:0.0000020138):0.0000020138,hCoV-19_Spain_COV002729_2020_EPI_ISL_467296_2020-04-13:0.0000020138):0.0000668859):0.0000020138,(hCoV-19_Spain_Madrid-COV002881_2020_EPI_ISL_474920_2020-03-16:0.0001013844,hCoV-19_Spain_Son_Servera2552_2020_EPI_ISL_469009_2020-03-24:0.0000668859):0.0000668859):0.0000020138,hCoV-19_Spain_Valencia316_2020_EPI_ISL_436411_2020-03-26:0.0000668859):0.0000020138,((((((hCoV-19_Spain_COV001162_2020_EPI_ISL_452574_2020-03-25:0.0000020138,hCoV-19_Spain_COV001322_2020_EPI_ISL_452551_2020-03-23:0.0000020138):0.0000020138,hCoV-19_Spain_COV001159_2020_EPI_ISL_452576_2020-03-25:0.0000020138):0.0000020138,hCoV-19_Spain_COV001164_2020_EPI_ISL_452572_2020-03-25:0.0000020138):0.0000020138,hCoV-19_Spain_COV001163_2020_EPI_ISL_452573_2020-03-25:0.0000020138):0.0000334422,hCoV-19_Spain_COV004073_2020_EPI_ISL_500209_2020-03-20:0.0000020138):0.0000334422,(((hCoV-19_Spain_Las_Palmas-COV002598_2020_EPI_ISL_474914_2020-03-15:0.0000020138,(hCoV-19_Spain_COV001881_2020_EPI_ISL_452465_2020-03-11:0.0000020138,hCoV-19_Spain_COV001098_2020_EPI_ISL_452589_2020-03-29:0.0000713567):0.0000020138):0.0000020138,(((hCoV-19_Spain_Donostia-San_Sebastian_COV003207_2020_EPI_ISL_481007_2020-03-12:0.0000020138,hCoV-19_Spain_COV003953_2020_EPI_ISL_500176_2020-04-07:0.0000360858):0.0000020138,hCoV-19_Spain_Donostia-San_Sebastian2073_2020_EPI_ISL_468877_2020-04-10:0.0000334422):0.0000020138,hCoV-19_Spain_Gandia640_2020_EPI_ISL_455725_2020-03-31:0.0001041158):0.0000020138):0.0000020138,hCoV-19_Spain_Valencia41_2020_EPI_ISL_420125_2020-03-11:0.0000020138):0.0000668859):0.0000020138):0.0000020138,(((hCoV-19_Spain_COV002718_2020_EPI_ISL_467279_2020-04-07:0.0000020138,((hCoV-19_Spain_Almeria-COV002863_2020_EPI_ISL_474843_2020-03-13:0.0000020138,hCoV-19_Spain_Zaragoza2463_2020_EPI_ISL_468846_2020-03-24:0.0000020138):0.0000020138,hCoV-19_Spain_Valencia227_2020_EPI_ISL_436322_2020-03-19:0.0000020138):0.0000020138):0.0000020138,(hCoV-19_Spain_Valencia40_2020_EPI_ISL_421515_2020-03-07:0.0000681699,hCoV-19_Spain_Granada-COV002926_2020_EPI_ISL_474872_2020-03-20:0.0000334422):0.0000334422):0.0000020138,(hCoV-19_Spain_Madrid_LP12_21_2020_EPI_ISL_417972_2020-03-09:0.0000334422,hCoV-19_Spain_Palma2591_2020_EPI_ISL_468966_2020-04-15:0.0000334422):0.0000020138):0.0000020138):0.0000020138,((hCoV-19_Spain_COV001874_2020_EPI_ISL_452471_2020-03-06:0.0000020138,hCoV-19_Spain_COV001875_2020_EPI_ISL_452470_2020-03-07:0.0000020138):0.0000334422,(hCoV-19_Spain_Valencia305_2020_EPI_ISL_436400_2020-03-22:0.0000020138,hCoV-19_Spain_COV001106_2020_EPI_ISL_452585_2020-03-29:0.0000020138):0.0000334422):0.0000020138):0.0000020138):0.0000020138,((((((((((((((((((((hCoV-19_Spain_COV000913_2020_EPI_ISL_452654_2020-03-27:0.0000020138,hCoV-19_Spain_COV005955_2020_EPI_ISL_500389_2020-04-01:0.0000680925):0.0000020138,hCoV-19_Spain_COV005940_2020_EPI_ISL_500375_2020-03-30:0.0001015334):0.0000020138,(((hCoV-19_Spain_COV001410_2020_EPI_ISL_452491_2020-03-20:0.0000020138,hCoV-19_Spain_COV006020_2020_EPI_ISL_500450_2020-03-25:0.0000668859):0.0000020138,hCoV-19_Spain_COV005995_2020_EPI_ISL_500427_2020-03-22:0.0000020138):0.0000020138,hCoV-19_Spain_COV005999_2020_EPI_ISL_500431_2020-03-20:0.0000020138):0.0000020138):0.0000020138,((((hCoV-19_Spain_COV001392_2020_EPI_ISL_452509_2020-03-17:0.0000334422,hCoV-19_Spain_COV006015_2020_EPI_ISL_500445_2020-03-29:0.0000334422):0.0000020138,(hCoV-19_Spain_COV005947_2020_EPI_ISL_500381_2020-03-29:0.0000020138,hCoV-19_Spain_COV005982_2020_EPI_ISL_500416_2020-03-21:0.0000020138):0.0000020138):0.0000020138,hCoV-19_Spain_COV005983_2020_EPI_ISL_500417_2020-03-21:0.0000020138):0.0000020138,hCoV-19_Spain_COV005998_2020_EPI_ISL_500430_2020-03-20:0.0000668859):0.0000020138):0.0000020138,(hCoV-19_Spain_COV001523_2020_EPI_ISL_467123_2020-03-17:0.0000334422,hCoV-19_Spain_COV001551_2020_EPI_ISL_467094_2020-03-16:0.0000334422):0.0000334422):0.0000020138,(((((hCoV-19_Spain_COV001478_2020_EPI_ISL_467163_2020-03-18:0.0000000000,hCoV-19_Spain_COV005973_2020_EPI_ISL_500407_2020-03-10:0.0000000000):0.0000000000,hCoV-19_Spain_COV005996_2020_EPI_ISL_500428_2020-03-22:0.0000000000):0.0000020138,hCoV-19_Spain_COV000875_2020_EPI_ISL_452682_2020-03-25:0.0000020138):0.0000020138,hCoV-19_Spain_COV005979_2020_EPI_ISL_500413_2020-03-11:0.0000334422):0.0000020138,hCoV-19_Spain_COV005977_2020_EPI_ISL_500411_2020-03-11:0.0000020138):0.0000020138):0.0000020138,((hCoV-19_Spain_COV005976_2020_EPI_ISL_500410_2020-03-11:0.0000020138,((hCoV-19_Spain_COV006022_2020_EPI_ISL_500452_2020-03-27:0.0000020138,hCoV-19_Spain_COV005941_2020_EPI_ISL_500376_2020-04-03:0.0000020138):0.0000020138,hCoV-19_Spain_COV006026_2020_EPI_ISL_500456_2020-03-31:0.0000020138):0.0000020138):0.0000020138,hCoV-19_Spain_COV005952_2020_EPI_ISL_500386_2020-03-27:0.0000334422):0.0000020138):0.0000334422,((hCoV-19_Spain_COV005993_2020_EPI_ISL_500425_2020-03-26:0.0000334422,(hCoV-19_Spain_COV005936_2020_EPI_ISL_500372_2020-03-25:0.0000334422,hCoV-19_Spain_COV005945_2020_EPI_ISL_500379_2020-03-22:0.0000020138):0.0000020138):0.0000020138,hCoV-19_Spain_COV005933_2020_EPI_ISL_500369_2020-03-27:0.0000020138):0.0000334422):0.0000020138,(hCoV-19_Spain_Barcelona_h_COV003738_2020_EPI_ISL_480975_2020-04-07:0.0000668859,(((hCoV-19_Spain_COV006009_2020_EPI_ISL_500440_2020-03-27:0.0000020138,hCoV-19_Spain_COV005984_2020_EPI_ISL_500418_2020-03-22:0.0000020138):0.0000020138,(hCoV-19_Spain_COV005981_2020_EPI_ISL_500415_2020-03-20:0.0000020138,hCoV-19_Spain_COV006023_2020_EPI_ISL_500453_2020-03-28:0.0000020138):0.0000020138):0.0000020138,hCoV-19_Spain_COV005975_2020_EPI_ISL_500409_2020-03-10:0.0000020138):0.0000020138):0.0000020138):0.0000020138,hCoV-19_Spain_COV005949_2020_EPI_ISL_500383_2020-03-30:0.0000020138):0.0000668859,((((hCoV-19_Spain_Pinos_Puente-COV002901_2020_EPI_ISL_474938_2020-03-18:0.0000020138,hCoV-19_Spain_Pinos_Puente-COV002880_2020_EPI_ISL_474937_2020-03-16:0.0000020138):0.0000020138,hCoV-19_Spain_Atarfe-COV002917_2020_EPI_ISL_474844_2020-03-18:0.0000020138):0.0000020138,hCoV-19_Spain_COV001211_2020_EPI_ISL_452560_2020-03-24:0.0000334422):0.0000020138,hCoV-19_Spain_Madrid_H12_3708_2020_EPI_ISL_428707_2020-03-26:0.0000020138):0.0000668859):0.0000020138,(((hCoV-19_Spain_COV001911_2020_EPI_ISL_467066_2020-03-16:0.0000020138,hCoV-19_Spain_COV001914_2020_EPI_ISL_467085_2020-03-16:0.0000334422):0.0000334422,hCoV-19_Spain_Zaragoza2475_2020_EPI_ISL_468775_2020-03-24:0.0000334422):0.0000020138,(hCoV-19_Spain_COV001161_2020_EPI_ISL_452575_2020-03-25:0.0000020138,hCoV-19_Spain_COV001155_2020_EPI_ISL_452577_2020-03-25:0.0000020138):0.0001003311):0.0000020138):0.0000020138,(((hCoV-19_Spain_COV000933_2020_EPI_ISL_452639_2020-03-27:0.0000020138,hCoV-19_Spain_Barcelona_h_COV003727_2020_EPI_ISL_480961_2020-03-31:0.0001018195):0.0000020138,(hCoV-19_Spain_COV002713_2020_EPI_ISL_467293_2020-04-07:0.0000020138,hCoV-19_Spain_COV002719_2020_EPI_ISL_467297_2020-04-07:0.0000020138):0.0000334422):0.0000020138,((hCoV-19_Spain_Valencia187_2020_EPI_ISL_436282_2020-03-25:0.0000020138,hCoV-19_Spain_Valencia230_2020_EPI_ISL_436325_2020-03-26:0.0000020138):0.0000334422,((hCoV-19_Spain_COV002748_2020_EPI_ISL_467269_2020-04-13:0.0000020138,hCoV-19_Spain_COV002743_2020_EPI_ISL_467268_2020-04-13:0.0000334422):0.0000668859,hCoV-19_Spain_Valencia166_2020_EPI_ISL_436261_2020-03-19:0.0000020138):0.0000020138):0.0000334422):0.0000020138):0.0000020138,(hCoV-19_Spain_Valencia117_2020_EPI_ISL_436212_2020-03-13:0.0001003311,((hCoV-19_Spain_COV001915_2020_EPI_ISL_467078_2020-03-17:0.0000668859,(hCoV-19_Spain_COV000908_2020_EPI_ISL_452659_2020-03-26:0.0000668859,hCoV-19_Spain_COV000895_2020_EPI_ISL_452668_2020-03-26:0.0000344972):0.0000334422):0.0000020138,hCoV-19_Spain_COV001168_2020_EPI_ISL_452571_2020-03-26:0.0000334422):0.0000020138):0.0000020138):0.0000020138,hCoV-19_Spain_Melilla202134_2020_EPI_ISL_455345_2020-03-11:0.0001348577):0.0000020138,hCoV-19_Spain_Madrid_H12_30_2020_EPI_ISL_428693_2020-03-12:0.0000020138):0.0000020138,((hCoV-19_Spain_Malaga-COV002836_2020_EPI_ISL_474922_2020-03-03:0.0000020138,(hCoV-19_Spain_COV002605_2020_EPI_ISL_467089_2020-03-18:0.0000668859,hCoV-19_Spain_COV001272_2020_EPI_ISL_452554_2020-03-24:0.0000020138):0.0000334422):0.0000020138,hCoV-19_Spain_Andalucia201488_2020_EPI_ISL_455315_2020-03-04:0.0000020138):0.0000334422):0.0000020138,hCoV-19_Spain_Madrid_H12_25_2020_EPI_ISL_428688_2020-03-22:0.0000334422):0.0000334422,((hCoV-19_Spain_Valencia522_2020_EPI_ISL_447473_2020-03-26:0.0000334422,(hCoV-19_Spain_Valencia218_2020_EPI_ISL_436313_2020-03-25:0.0000020138,((hCoV-19_Spain_COV001876_2020_EPI_ISL_452469_2020-03-09:0.0000020138,hCoV-19_Spain_COV001880_2020_EPI_ISL_452466_2020-03-11:0.0000679721):0.0000334422,hCoV-19_Spain_COV001877_2020_EPI_ISL_452468_2020-03-10:0.0000020138):0.0000334422):0.0000020138):0.0000334422,(hCoV-19_Spain_Zaragoza2423_2020_EPI_ISL_468859_2020-03-24:0.0000668859,hCoV-19_Spain_COV000953_2020_EPI_ISL_452622_2020-03-28:0.0000334422):0.0000334422):0.0000020138):0.0000334422,(hCoV-19_Spain_CastillayLeon201061_2020_EPI_ISL_418247_2020-02-26:0.0000334422,hCoV-19_Spain_Madrid201105_2020_EPI_ISL_418251_2020-02-25:0.0000668859):0.0000334422):0.0000020138):0.0000020192,(((((((((((hCoV-19_Spain_Valencia581_2020_EPI_ISL_447511_2020-03-28:0.0000020138,hCoV-19_Spain_Valencia575_2020_EPI_ISL_447505_2020-03-27:0.0000020138):0.0000020138,hCoV-19_Spain_Tavernes_de_la_Valldigna642_2020_EPI_ISL_455734_2020-03-31:0.0000020138):0.0000334422,(((hCoV-19_Spain_Valencia611_2020_EPI_ISL_447529_2020-03-31:0.0000020138,(hCoV-19_Spain_Valencia571_2020_EPI_ISL_447502_2020-03-27:0.0000334422,hCoV-19_Spain_Valencia573_2020_EPI_ISL_447504_2020-03-27:0.0000020138):0.0000020138):0.0000020138,hCoV-19_Spain_Valencia572_2020_EPI_ISL_447503_2020-03-27:0.0000020138):0.0000020138,(hCoV-19_Spain_Valencia232_2020_EPI_ISL_436327_2020-03-26:0.0000020138,hCoV-19_Spain_Valencia570_2020_EPI_ISL_447501_2020-03-27:0.0000020138):0.0000020138):0.0000020138):0.0000334422,(hCoV-19_Spain_Valencia81_2020_EPI_ISL_425205_2020-03-20:0.0000334422,hCoV-19_Spain_Valencia136_2020_EPI_ISL_436231_2020-03-18:0.0000020138):0.0000334422):0.0000020138,((((((((hCoV-19_Spain_Valencia610_2020_EPI_ISL_447528_2020-04-01:0.0000334422,(hCoV-19_Spain_Donostia-San_Sebastian2120_2020_EPI_ISL_468932_2020-04-11:0.0000020138,hCoV-19_Spain_COV004270_2020_EPI_ISL_500334_2020-04-07:0.0000334422):0.0000020138):0.0000020138,hCoV-19_Spain_Palma2570_2020_EPI_ISL_469006_2020-04-08:0.0000020138):0.0000020138,(hCoV-19_Spain_COV002600_2020_EPI_ISL_467087_2020-03-16:0.0000020138,hCoV-19_Spain_Simat_de_la_Valldigna614_2020_EPI_ISL_455732_2020-03-31:0.0000020138):0.0000020138):0.0000020138,((hCoV-19_Spain_Las_Palmas-COV002604_2020_EPI_ISL_474917_2020-03-18:0.0000020138,(hCoV-19_Spain_Ibiza2511_2020_EPI_ISL_469013_2020-03-20:0.0000020138,(hCoV-19_Spain_Donostia-San_Sebastian_COV003232_2020_EPI_ISL_481014_2020-03-15:0.0000020138,hCoV-19_Spain_Valencia652_2020_EPI_ISL_455742_2020-03-20:0.0000020138):0.0000020138):0.0000020138):0.0000020138,hCoV-19_Spain_COV001214_2020_EPI_ISL_452558_2020-03-24:0.0000020138):0.0000020138):0.0000020138,(hCoV-19_Spain_Valencia534_2020_EPI_ISL_447479_2020-03-29:0.0000020138,hCoV-19_Spain_Alcudia2498_2020_EPI_ISL_468963_2020-03-20:0.0000020138):0.0000020138):0.0000020138,hCoV-19_Spain_COV000909_2020_EPI_ISL_452658_2020-03-26:0.0000020138):0.0000020138,((hCoV-19_Spain_Llubi2532_2020_EPI_ISL_469003_2020-03-27:0.0000668859,hCoV-19_Spain_Palma2580_2020_EPI_ISL_468981_2020-04-21:0.0000020138):0.0000020138,hCoV-19_Spain_COV001075_2020_EPI_ISL_452609_2020-03-31:0.0000668859):0.0000020138):0.0000020138,(((((hCoV-19_Spain_Valencia286_2020_EPI_ISL_436381_2020-03-18:0.0000020138,hCoV-19_Spain_Valencia111_2020_EPI_ISL_436206_2020-03-22:0.0000020138):0.0000020138,hCoV-19_Spain_Valencia154_2020_EPI_ISL_436249_2020-03-19:0.0000020138):0.0000020138,hCoV-19_Spain_Valencia160_2020_EPI_ISL_436255_2020-03-19:0.0000020138):0.0000668859,hCoV-19_Spain_Zaragoza2432_2020_EPI_ISL_468788_2020-03-24:0.0000334422):0.0000020138,(hCoV-19_Spain_Valencia250_2020_EPI_ISL_436345_2020-03-25:0.0000020138,hCoV-19_Spain_Valencia242_2020_EPI_ISL_436337_2020-03-26:0.0000020138):0.0000020138):0.0000334422):0.0000020138):0.0000020138,hCoV-19_Spain_Alicante569_2020_EPI_ISL_447500_2020-03-27:0.0000020138):0.0000020138,(((hCoV-19_Spain_Valencia198_2020_EPI_ISL_436293_2020-03-24:0.0000692052,hCoV-19_Spain_Valencia655_2020_EPI_ISL_455744_2020-03-31:0.0000334422):0.0000020138,hCoV-19_Spain_Lluchmayor2538_2020_EPI_ISL_468992_2020-03-27:0.0000020138):0.0000020138,hCoV-19_Spain_Donostia-San_Sebastian2121_2020_EPI_ISL_468891_2020-04-11:0.0000334422):0.0000020138):0.0000020138,(hCoV-19_Spain_Valencia199_2020_EPI_ISL_436294_2020-03-24:0.0000020138,hCoV-19_Spain_Cataluna201396_2020_EPI_ISL_418250_2020:0.0000668859):0.0000020138):0.0000020138,((hCoV-19_Spain_Zaragoza2476_2020_EPI_ISL_468769_2020-03-17:0.0000020138,(hCoV-19_Spain_Zaragoza2420_2020_EPI_ISL_468799_2020-03-28:0.0000020138,hCoV-19_Spain_COV000917_2020_EPI_ISL_452652_2020-03-27:0.0000020138):0.0000020138):0.0000020138,hCoV-19_Spain_Valencia580_2020_EPI_ISL_447510_2020-03-28:0.0000668859):0.0000020138):0.0000020138,hCoV-19_Spain_VH198152683_2020_EPI_ISL_418861_2020-03-24:0.0000334422):0.0000334422,((((((((((hCoV-19_Spain_Donostia-San_Sebastian2085_2020_EPI_ISL_468876_2020-04-10:0.0000000000,hCoV-19_Spain_COV004261_2020_EPI_ISL_500325_2020-04-07:0.0000000000):0.0000020138,hCoV-19_Spain_Donostia-San_Sebastian2136_2020_EPI_ISL_468909_2020-04-12:0.0000020138):0.0000020138,hCoV-19_Spain_Donostia-San_Sebastian2137_2020_EPI_ISL_468885_2020-04-12:0.0000020138):0.0000020138,((hCoV-19_Spain_COV000892_2020_EPI_ISL_452671_2020-03-26:0.0001003311,hCoV-19_Spain_Valencia247_2020_EPI_ISL_436342_2020-03-25:0.0000334422):0.0000020138,hCoV-19_Spain_COV004230_2020_EPI_ISL_500294_2020-04-05:0.0000334422):0.0000020138):0.0000020138,((((((((hCoV-19_Spain_Valencia171_2020_EPI_ISL_436266_2020-03-20:0.0000020138,hCoV-19_Spain_Valencia561_2020_EPI_ISL_447496_2020-03-27:0.0000020138):0.0000334422,hCoV-19_Spain_COV003956_2020_EPI_ISL_500211_2020-04-09:0.0000734785):0.0000020138,hCoV-19_Spain_Donostia-San_Sebastian2145_2020_EPI_ISL_468941_2020-04-12:0.0000020138):0.0000020138,(((hCoV-19_Spain_COV000958_2020_EPI_ISL_452617_2020-03-28:0.0000020138,hCoV-19_Spain_COV000956_2020_EPI_ISL_452619_2020-03-28:0.0000020138):0.0000020138,hCoV-19_Spain_COV000938_2020_EPI_ISL_452634_2020-03-28:0.0000020138):0.0000020138,hCoV-19_Spain_COV000939_2020_EPI_ISL_452633_2020-03-28:0.0000334422):0.0000334422):0.0000020138,(((((hCoV-19_Spain_Donostia-San_Sebastian2095_2020_EPI_ISL_468919_2020-04-11:0.0000020138,(hCoV-19_Spain_Donostia-San_Sebastian2111_2020_EPI_ISL_468880_2020-04-11:0.0000020138,hCoV-19_Spain_COV004258_2020_EPI_ISL_500322_2020-04-06:0.0000334422):0.0000020138):0.0000020138,(hCoV-19_Spain_Donostia-San_Sebastian2115_2020_EPI_ISL_468950_2020-04-11:0.0000020138,hCoV-19_Spain_Donostia-San_Sebastian2119_2020_EPI_ISL_468887_2020-04-11:0.0000334422):0.0000020138):0.0000020138,hCoV-19_Spain_Donostia-San_Sebastian2117_2020_EPI_ISL_468861_2020-04-11:0.0001003311):0.0000020138,(((((hCoV-19_Spain_Donostia-San_Sebastian2118_2020_EPI_ISL_468897_2020-04-11:0.0000020138,hCoV-19_Spain_Donostia-San_Sebastian2113_2020_EPI_ISL_468881_2020-04-11:0.0000020138):0.0000020138,hCoV-19_Spain_Donostia-San_Sebastian2104_2020_EPI_ISL_468917_2020-04-11:0.0000020138):0.0000020138,(((hCoV-19_Spain_Donostia-San_Sebastian2110_2020_EPI_ISL_468874_2020-04-11:0.0000020138,(hCoV-19_Spain_Donostia-San_Sebastian2107_2020_EPI_ISL_468905_2020-04-11:0.0000020138,(hCoV-19_Spain_Donostia-San_Sebastian2116_2020_EPI_ISL_468869_2020-04-11:0.0000020138,hCoV-19_Spain_COV004259_2020_EPI_ISL_500323_2020-04-06:0.0000334422):0.0000020138):0.0000020138):0.0000020138,hCoV-19_Spain_Donostia-San_Sebastian2109_2020_EPI_ISL_468907_2020-04-11:0.0000334422):0.0000020138,hCoV-19_Spain_Donostia-San_Sebastian2106_2020_EPI_ISL_468944_2020-04-11:0.0000020138):0.0000020138):0.0000020138,hCoV-19_Spain_Donostia-San_Sebastian2112_2020_EPI_ISL_468904_2020-04-11:0.0000020138):0.0000020138,(hCoV-19_Spain_Donostia-San_Sebastian2114_2020_EPI_ISL_468892_2020-04-11:0.0000020138,hCoV-19_Spain_Donostia-San_Sebastian2105_2020_EPI_ISL_468945_2020-04-11:0.0000334422):0.0000020138):0.0000020138):0.0000020138,(hCoV-19_Spain_Donostia-San_Sebastian2108_2020_EPI_ISL_468873_2020-04-11:0.0000020138,hCoV-19_Spain_Donostia-San_Sebastian2103_2020_EPI_ISL_468890_2020-04-11:0.0000020138):0.0000334422):0.0000668859):0.0000020138,((hCoV-19_Spain_COV002595_2020_EPI_ISL_467090_2020-03-12:0.0000334422,(((hCoV-19_Spain_COV001385_2020_EPI_ISL_452516_2020-03-15:0.0000020138,hCoV-19_Spain_COV001417_2020_EPI_ISL_452484_2020-03-22:0.0000020138):0.0000334422,hCoV-19_Spain_COV003709_2020_EPI_ISL_467216_2020-04-02:0.0000334422):0.0000020138,(hCoV-19_Spain_Zaragoza2470_2020_EPI_ISL_468773_2020-03-28:0.0000020138,(hCoV-19_Spain_Valencia275_2020_EPI_ISL_436370_2020-03-26:0.0000682336,(((Spain_COV005001:0.0000020138,Spain_COV005000:0.0000020138):0.0000020138,Spain_COV004998:0.0000020138):0.0000020138,Spain_COV005023:0.0000020138):0.0000668859):0.0000020138):0.0000020138):0.0000020138):0.0000334422,hCoV-19_Spain_Donostia-San_Sebastian2092_2020_EPI_ISL_468934_2020-04-10:0.0000668859):0.0000020138):0.0000020138,hCoV-19_Spain_Donostia-San_Sebastian2170_2020_EPI_ISL_468948_2020-04-12:0.0000020138):0.0000020138,((((hCoV-19_Spain_COV001917_2020_EPI_ISL_467081_2020-03-17:0.0000020138,hCoV-19_Spain_COV001919_2020_EPI_ISL_467080_2020-03-17:0.0000020138):0.0000020138,hCoV-19_Spain_Palma_de_Mallorca_h2551_2020_EPI_ISL_468999_2020-03-20:0.0000334422):0.0000020138,hCoV-19_Spain_Valencia7_2020_EPI_ISL_416486_2020-03-02:0.0000020138):0.0000334422,(hCoV-19_Spain_Valencia262_2020_EPI_ISL_436357_2020-03-26:0.0000020138,((hCoV-19_Spain_COV004020_2020_EPI_ISL_500206_2020-04-24:0.0000334422,(((((((hCoV-19_Spain_COV004006_2020_EPI_ISL_500173_2020-04-21:0.0001072181,((hCoV-19_Spain_COV004012_2020_EPI_ISL_500217_2020-04-22:0.0000020138,(hCoV-19_Spain_COV003985_2020_EPI_ISL_500188_2020-04-16:0.0000020138,hCoV-19_Spain_COV004001_2020_EPI_ISL_500197_2020-04-20:0.0000020138):0.0000020138):0.0000020138,hCoV-19_Spain_COV004002_2020_EPI_ISL_500198_2020-04-20:0.0000716261):0.0000020138):0.0000020138,hCoV-19_Spain_COV003998_2020_EPI_ISL_500194_2020-04-20:0.0000712990):0.0000020138,(((hCoV-19_Spain_COV003991_2020_EPI_ISL_500190_2020-04-17:0.0000360852,hCoV-19_Spain_COV004000_2020_EPI_ISL_500196_2020-04-20:0.0000020138):0.0000020138,hCoV-19_Spain_COV003984_2020_EPI_ISL_500187_2020-04-16:0.0000020138):0.0000020138,hCoV-19_Spain_COV003999_2020_EPI_ISL_500195_2020-04-20:0.0000020138):0.0000020138):0.0000020138,hCoV-19_Spain_COV003961_2020_EPI_ISL_500178_2020-04-10:0.0000020138):0.0000020138,hCoV-19_Spain_COV004023_2020_EPI_ISL_500201_2020-04-27:0.0000355890):0.0000020138,hCoV-19_Spain_COV003995_2020_EPI_ISL_500160_2020-04-20:0.0000020138):0.0000020138,hCoV-19_Spain_COV003951_2020_EPI_ISL_500175_2020-04-07:0.0000020138):0.0000020138):0.0000334422,hCoV-19_Spain_COV004017_2020_EPI_ISL_500200_2020-04-24:0.0000020138):0.0000683677):0.0000020138):0.0000020138):0.0000020138):0.0000020138,(((((((((((hCoV-19_Spain_Zaragoza2435_2020_EPI_ISL_468777_2020-03-23:0.0000020138,hCoV-19_Spain_Zaragoza2488_2020_EPI_ISL_468787_2020-03-24:0.0000020138):0.0000684792,hCoV-19_Spain_Donostia-San_Sebastian2143_2020_EPI_ISL_468903_2020-04-12:0.0000334422):0.0000020138,hCoV-19_Spain_Donostia-San_Sebastian2155_2020_EPI_ISL_468918_2020-04-12:0.0000020138):0.0000020138,(((hCoV-19_Spain_Donostia-San_Sebastian2147_2020_EPI_ISL_468928_2020-04-12:0.0000000000,hCoV-19_Spain_COV004251_2020_EPI_ISL_500315_2020-04-06:0.0000000000):0.0000000000,hCoV-19_Spain_Donostia-San_Sebastian2134_2020_EPI_ISL_468939_2020-04-12:0.0000000000):0.0000020138,(hCoV-19_Spain_Donostia-San_Sebastian2164_2020_EPI_ISL_468867_2020-04-12:0.0000020138,hCoV-19_Spain_Donostia-San_Sebastian2148_2020_EPI_ISL_468930_2020-04-12:0.0001018165):0.0000020138):0.0000020138):0.0000020138,(hCoV-19_Spain_COV000901_2020_EPI_ISL_452665_2020-03-26:0.0000318540,hCoV-19_Spain_COV004252_2020_EPI_ISL_500316_2020-04-06:0.0000020138):0.0000020138):0.0000020138,hCoV-19_Spain_COV004260_2020_EPI_ISL_500324_2020-04-07:0.0000020138):0.0000020138,hCoV-19_Spain_Donostia-San_Sebastian2154_2020_EPI_ISL_468942_2020-04-12:0.0000020138):0.0000020138,Spain_COV005007:0.0000020138):0.0000020138,hCoV-19_Spain_COV005946_2020_EPI_ISL_500380_2020-03-29:0.0000020138):0.0000020138,((hCoV-19_Spain_Donostia-San_Sebastian2165_2020_EPI_ISL_468931_2020-04-12:0.0000020138,hCoV-19_Spain_Donostia-San_Sebastian2142_2020_EPI_ISL_468882_2020-04-12:0.0000668859):0.0000020138,(((hCoV-19_Spain_Donostia-San_Sebastian_COV003189_2020_EPI_ISL_481013_2020-03-08:0.0000020138,((hCoV-19_Spain_COV004249_2020_EPI_ISL_500313_2020-04-06:0.0000020138,hCoV-19_Spain_COV004263_2020_EPI_ISL_500327_2020-04-07:0.0000020138):0.0000020138,hCoV-19_Spain_COV005101_2020_EPI_ISL_500357_2020-04-25:0.0000334422):0.0000020138):0.0000020138,hCoV-19_Spain_COV003647_2020_EPI_ISL_467187_2020-04-01:0.0000683019):0.0000020138,hCoV-19_Spain_Donostia-San_Sebastian2088_2020_EPI_ISL_468911_2020-04-10:0.0000020138):0.0000020138):0.0000020138):0.0000020138,((((((hCoV-19_Spain_COV000942_2020_EPI_ISL_452630_2020-03-28:0.0000020138,((hCoV-19_Spain_COV000943_2020_EPI_ISL_452629_2020-03-28:0.0000020138,hCoV-19_Spain_COV004241_2020_EPI_ISL_500305_2020-04-05:0.0000020138):0.0000020138,hCoV-19_Spain_COV004234_2020_EPI_ISL_500298_2020-04-05:0.0000334422):0.0000020138):0.0000020138,hCoV-19_Spain_COV004236_2020_EPI_ISL_500300_2020-04-05:0.0000334422):0.0000020138,hCoV-19_Spain_COV004238_2020_EPI_ISL_500302_2020-04-05:0.0000020138):0.0000020138,hCoV-19_Spain_COV000931_2020_EPI_ISL_452641_2020-03-27:0.0000020138):0.0000020138,hCoV-19_Spain_COV000910_2020_EPI_ISL_452657_2020-03-26:0.0000020138):0.0000020138,hCoV-19_Spain_COV004242_2020_EPI_ISL_500306_2020-04-05:0.0000334422):0.0000334422):0.0000020138):0.0000020138,(((((((((hCoV-19_Spain_Donostia-San_Sebastian_COV003261_2020_EPI_ISL_481037_2020-03-16:0.0000000000,hCoV-19_Spain_Donostia-San_Sebastian2159_2020_EPI_ISL_468908_2020-04-12:0.0000000000):0.0000020138,(hCoV-19_Spain_Castellon596_2020_EPI_ISL_447518_2020-04-01:0.0000020138,hCoV-19_Spain_COV004254_2020_EPI_ISL_500318_2020-04-06:0.0000020138):0.0000020138):0.0000020138,hCoV-19_Spain_Donostia-San_Sebastian2163_2020_EPI_ISL_468865_2020-04-12:0.0000334422):0.0000020138,hCoV-19_Spain_Donostia-San_Sebastian2086_2020_EPI_ISL_468910_2020-04-10:0.0000668859):0.0000020138,((((hCoV-19_Spain_Valencia231_2020_EPI_ISL_436326_2020-03-26:0.0000020138,hCoV-19_Spain_Donostia-San_Sebastian2152_2020_EPI_ISL_468895_2020-04-12:0.0000020138):0.0000020138,hCoV-19_Spain_Valencia143_2020_EPI_ISL_436238_2020-03-18:0.0000020138):0.0000020138,hCoV-19_Spain_Valencia289_2020_EPI_ISL_436384_2020-03-17:0.0000668859):0.0000020138,((hCoV-19_Spain_Donostia-San_Sebastian_COV003267_2020_EPI_ISL_481011_2020-03-18:0.0000020138,((((hCoV-19_Spain_Donostia-San_Sebastian2146_2020_EPI_ISL_468870_2020-04-12:0.0000000000,hCoV-19_Spain_Donostia-San_Sebastian_COV003203_2020_EPI_ISL_480960_2020-03-12:0.0000000000):0.0000000000,hCoV-19_Spain_Donostia-San_Sebastian_COV003213_2020_EPI_ISL_480969_2020-03-13:0.0000000000):0.0000000000,hCoV-19_Spain_Donostia-San_Sebastian2162_2020_EPI_ISL_468862_2020-04-12:0.0000000000):0.0000020138,hCoV-19_Spain_Donostia-San_Sebastian_COV003256_2020_EPI_ISL_480994_2020-03-17:0.0000020138):0.0000020138):0.0000020138,((hCoV-19_Spain_Valencia45_2020_EPI_ISL_420129_2020-03-13:0.0000020138,hCoV-19_Spain_Valencia217_2020_EPI_ISL_436312_2020-03-28:0.0000020138):0.0000020138,hCoV-19_Spain_Valencia310_2020_EPI_ISL_436405_2020-03-23:0.0000020138):0.0000334422):0.0000020138):0.0000020138):0.0000020138,(((((hCoV-19_Spain_Donostia-San_Sebastian2140_2020_EPI_ISL_468906_2020-04-12:0.0000334422,(hCoV-19_Spain_Donostia-San_Sebastian2144_2020_EPI_ISL_468929_2020-04-12:0.0000020138,hCoV-19_Spain_COV004235_2020_EPI_ISL_500299_2020-04-05:0.0000020138):0.0000020138):0.0000020138,(hCoV-19_Spain_Valencia566_2020_EPI_ISL_447498_2020-03-27:0.0000334422,hCoV-19_Spain_Valencia312_2020_EPI_ISL_436407_2020-03-26:0.0000020138):0.0000334422):0.0000020138,(hCoV-19_Spain_COV002603_2020_EPI_ISL_467086_2020-03-18:0.0000020138,hCoV-19_Spain_Valencia196_2020_EPI_ISL_436291_2020-03-16:0.0000020138):0.0000020138):0.0000020138,((((((hCoV-19_Spain_COV001090_2020_EPI_ISL_452596_2020-03-27:0.0000020138,hCoV-19_Spain_Las_Palmas-COV002602_2020_EPI_ISL_474916_2020-03-17:0.0000020138):0.0000020138,hCoV-19_Spain_COV002601_2020_EPI_ISL_467088_2020-03-17:0.0000020138):0.0000020138,hCoV-19_Spain_COV001321_2020_EPI_ISL_452552_2020-03-23:0.0000020138):0.0000020138,(hCoV-19_Spain_Granada-COV002879_2020_EPI_ISL_474864_2020-03-16:0.0000020138,hCoV-19_Spain_COV004010_2020_EPI_ISL_500210_2020-04-22:0.0000020138):0.0000334422):0.0000020138,hCoV-19_Spain_Granada-COV002891_2020_EPI_ISL_474868_2020-03-17:0.0000334422):0.0000334422,hCoV-19_Spain_Donostia-San_Sebastian2089_2020_EPI_ISL_468927_2020-04-10:0.0000020138):0.0000020138):0.0000020138,(((((((hCoV-19_Spain_COV002745_2020_EPI_ISL_467265_2020-04-13:0.0001018157,hCoV-19_Spain_Donostia-San_Sebastian2141_2020_EPI_ISL_468866_2020-04-12:0.0000334422):0.0000020138,hCoV-19_Spain_Donostia-San_Sebastian_COV003221_2020_EPI_ISL_480963_2020-03-14:0.0000020138):0.0000020138,hCoV-19_Spain_Donostia-San_Sebastian2167_2020_EPI_ISL_468951_2020-04-12:0.0000334422):0.0000020138,(hCoV-19_Spain_COV001387_2020_EPI_ISL_452514_2020-03-16:0.0000020138,hCoV-19_Spain_COV001427_2020_EPI_ISL_452474_2020-03-23:0.0000020138):0.0000334422):0.0000020138,hCoV-19_Spain_Donostia-San_Sebastian_COV003225_2020_EPI_ISL_480998_2020-03-15:0.0000020138):0.0000020138,hCoV-19_Spain_COV001418_2020_EPI_ISL_452483_2020-03-21:0.0001698070):0.0000020138,hCoV-19_Spain_Granada-COV002875_2020_EPI_ISL_474862_2020-03-17:0.0000020138):0.0000020138):0.0000020138):0.0000020138,(((hCoV-19_Spain_Zaragoza2406_2020_EPI_ISL_468806_2020-03-21:0.0000334422,(hCoV-19_Spain_Valencia293_2020_EPI_ISL_436388_2020-03-17:0.0000020138,hCoV-19_Spain_Valencia98_2020_EPI_ISL_425222_2020-03-17:0.0000020138):0.0000663937):0.0000334422,(((hCoV-19_Spain_COV000947_2020_EPI_ISL_452626_2020-03-28:0.0000020138,hCoV-19_Spain_Donostia-San_Sebastian2124_2020_EPI_ISL_468947_2020-04-11:0.0000020138):0.0000020138,(hCoV-19_Spain_COV000955_2020_EPI_ISL_452620_2020-03-28:0.0000020138,hCoV-19_Spain_COV000941_2020_EPI_ISL_452631_2020-03-28:0.0000020138):0.0000020138):0.0000334422,hCoV-19_Spain_Valencia90_2020_EPI_ISL_425214_2020-03-11:0.0000020138):0.0000020138):0.0000020138,(hCoV-19_Spain_Donostia-San_Sebastian2156_2020_EPI_ISL_468896_2020-04-12:0.0000020138,((hCoV-19_Spain_Donostia-San_Sebastian2150_2020_EPI_ISL_468915_2020-04-12:0.0000020138,hCoV-19_Spain_Valencia25_2020_EPI_ISL_419689_2020-02-27:0.0000020138):0.0000020138,hCoV-19_Spain_Donostia-San_Sebastian2158_2020_EPI_ISL_468893_2020-04-12:0.0000020138):0.0000020138):0.0000020138):0.0000020138):0.0000020138,(((hCoV-19_Spain_Valencia525_2020_EPI_ISL_447476_2020-03-27:0.0000334422,hCoV-19_Spain_Valencia249_2020_EPI_ISL_436344_2020-03-23:0.0000684711):0.0000334422,(hCoV-19_Spain_Donostia-San_Sebastian2149_2020_EPI_ISL_468913_2020-04-12:0.0000020138,(hCoV-19_Spain_COV005092_2020_EPI_ISL_500354_2020-04-23:0.0001358062,((hCoV-19_Spain_COV004264_2020_EPI_ISL_500328_2020-04-07:0.0001018191,hCoV-19_Spain_COV004253_2020_EPI_ISL_500317_2020-04-06:0.0000680576):0.0000020138,hCoV-19_Spain_COV004257_2020_EPI_ISL_500321_2020-04-06:0.0000020138):0.0000020138):0.0000020138):0.0000020138):0.0000020138,hCoV-19_Spain_Donostia-San_Sebastian2151_2020_EPI_ISL_468860_2020-04-12:0.0000020138):0.0000020138):0.0000020138,(hCoV-19_Spain_Donostia-San_Sebastian2166_2020_EPI_ISL_468921_2020-04-12:0.0000000000,hCoV-19_Spain_Valencia597_2020_EPI_ISL_447519_2020-04-01:0.0000000000):0.0000020138):0.0000020138):0.0000020138,(((((hCoV-19_Spain_Donostia-San_Sebastian2157_2020_EPI_ISL_468937_2020-04-12:0.0000020138,(hCoV-19_Spain_Donostia-San_Sebastian2100_2020_EPI_ISL_468863_2020-04-11:0.0000020138,hCoV-19_Spain_Valencia577_2020_EPI_ISL_447507_2020-03-30:0.0000020138):0.0000020138):0.0000020138,((hCoV-19_Spain_Donostia-San_Sebastian2171_2020_EPI_ISL_468879_2020-04-12:0.0000020138,((hCoV-19_Spain_Donostia-San_Sebastian2135_2020_EPI_ISL_468884_2020-04-12:0.0000358378,hCoV-19_Spain_Donostia-San_Sebastian2169_2020_EPI_ISL_468875_2020-04-12:0.0000020138):0.0000020138,hCoV-19_Spain_COV004255_2020_EPI_ISL_500319_2020-04-06:0.0000334422):0.0000020138):0.0000020138,(hCoV-19_Spain_Donostia-San_Sebastian2160_2020_EPI_ISL_468871_2020-04-12:0.0000334422,hCoV-19_Spain_Barcelona_h_COV003733_2020_EPI_ISL_480995_2020-04-04:0.0001018142):0.0000020138):0.0000020138):0.0000020138,hCoV-19_Spain_Donostia-San_Sebastian2139_2020_EPI_ISL_468912_2020-04-12:0.0000020138):0.0000020138,((hCoV-19_Spain_Valencia132_2020_EPI_ISL_436227_2020-03-18:0.0000020138,hCoV-19_Spain_Donostia-San_Sebastian2122_2020_EPI_ISL_468899_2020-04-11:0.0000020138):0.0000020138,(hCoV-19_Spain_Soneja658_2020_EPI_ISL_455733_2020-03-31:0.0000020138,hCoV-19_Spain_Valencia78_2020_EPI_ISL_425202_2020-03-20:0.0000020138):0.0000020138):0.0000020138):0.0000020138,hCoV-19_Spain_Valencia170_2020_EPI_ISL_436265_2020-03-20:0.0000334422):0.0000020138):0.0000020138,hCoV-19_Spain_Canarias201939_2020_EPI_ISL_455326_2020-02-29:0.0001347995):0.0000020138,(hCoV-19_Spain_Madrid_LP28_2522_2020_EPI_ISL_435144_2020-03-11:0.0000668859,(hCoV-19_Spain_COV000926_2020_EPI_ISL_452645_2020-03-27:0.0000020138,hCoV-19_Spain_HUD-70065612_2020_EPI_ISL_475717_2020-03-25:0.0000020138):0.0000334422):0.0000020138):0.0000020138):0.0001010914):0.0000330461,((((((((((((((((((((((((hCoV-19_Spain_Valencia83_2020_EPI_ISL_425207_2020-03-21:0.0000348646,hCoV-19_Spain_Palma2527_2020_EPI_ISL_468971_2020-03-20:0.0000334422):0.0000020138,hCoV-19_Spain_Valencia63_2020_EPI_ISL_425187_2020-03-16:0.0000334422):0.0000020138,(((hCoV-19_Spain_Albacete-COV003894_2020_EPI_ISL_474830_2020-04-25:0.0000334422,hCoV-19_Spain_COV003919_2020_EPI_ISL_500166_2020-04-29:0.0000020138):0.0000668859,hCoV-19_Spain_Alcaniz2479_2020_EPI_ISL_468813_2020-03-27:0.0000020138):0.0000020138,(hCoV-19_Spain_Manacor2554_2020_EPI_ISL_468998_2020-03-28:0.0000334422,hCoV-19_Spain_Palma2521_2020_EPI_ISL_468953_2020-03-20:0.0000020138):0.0000020138):0.0000020138):0.0000020138,(((((((hCoV-19_Spain_COV002910_2020_EPI_ISL_467062_2020-03-18:0.0000000000,hCoV-19_Spain_Valencia221_2020_EPI_ISL_436316_2020-03-23:0.0000000000):0.0000000000,hCoV-19_Spain_COV000874_2020_EPI_ISL_452683_2020-03-25:0.0000000000):0.0000000000,hCoV-19_Spain_COV003646_2020_EPI_ISL_467255_2020-04-01:0.0000000000):0.0000000000,hCoV-19_Spain_COV003668_2020_EPI_ISL_467209_2020-04-01:0.0000000000):0.0000020138,(hCoV-19_Spain_COV003648_2020_EPI_ISL_467228_2020-04-01:0.0000334422,hCoV-19_Spain_Palma2507_2020_EPI_ISL_469004_2020-03-21:0.0000020138):0.0000334422):0.0000020138,((hCoV-19_Spain_Albacete-COV003772_2020_EPI_ISL_474806_2020-04-01:0.0000020138,((hCoV-19_Spain_Albacete-COV003884_2020_EPI_ISL_474827_2020-05-18:0.0000020138,(hCoV-19_Spain_Albacete-COV003903_2020_EPI_ISL_474831_2020-05-19:0.0000334422,hCoV-19_Spain_Albacete-COV003885_2020_EPI_ISL_474828_2020-05-18:0.0000334422):0.0000020138):0.0000020138,hCoV-19_Spain_Albacete-COV003883_2020_EPI_ISL_474826_2020-05-18:0.0000020138):0.0000668859):0.0000020138,hCoV-19_Spain_Madrid_H12_3506_2020_EPI_ISL_428705_2020-03-21:0.0000334422):0.0000334422):0.0000020138,(((((hCoV-19_Spain_Palma2577_2020_EPI_ISL_468952_2020-04-19:0.0001018089,(hCoV-19_Spain_Palma2546_2020_EPI_ISL_468968_2020-03-28:0.0000020138,hCoV-19_Spain_Palma2571_2020_EPI_ISL_468980_2020-04-07:0.0000658412):0.0000020138):0.0000020138,hCoV-19_Spain_Palma_de_Mallorca_h2563_2020_EPI_ISL_468964_2020-04-07:0.0000020138):0.0000020138,hCoV-19_Spain_Palma2590_2020_EPI_ISL_469015_2020-04-14:0.0000668859):0.0000334422,hCoV-19_Spain_COV000927_2020_EPI_ISL_452644_2020-03-27:0.0000020138):0.0000020138,hCoV-19_Spain_Valencia582_2020_EPI_ISL_447512_2020-03-28:0.0000020138):0.0000020138):0.0000020138):0.0000020138,((hCoV-19_Spain_COV001406_2020_EPI_ISL_452495_2020-03-20:0.0000020138,Spain_COV005011:0.0000020138):0.0000020138,(hCoV-19_Spain_Madrid_H12_2410_2020_EPI_ISL_421180_2020-03-27:0.0000334422,hCoV-19_Spain_Albacete-COV003775_2020_EPI_ISL_474808_2020-04-03:0.0000020138):0.0000334422):0.0000020138):0.0000020138,(((hCoV-19_Spain_COV000876_2020_EPI_ISL_452681_2020-03-25:0.0000020138,(hCoV-19_Spain_COV001081_2020_EPI_ISL_452604_2020-03-26:0.0000020138,hCoV-19_Spain_COV003970_2020_EPI_ISL_500185_2020-04-12:0.0000020138):0.0000020138):0.0000020138,(hCoV-19_Spain_COV003683_2020_EPI_ISL_467258_2020-04-02:0.0001372070,(Spain_COV005015:0.0000318521,Spain_COV005021:0.0000020138):0.0000020138):0.0000020138):0.0000020138,hCoV-19_Spain_COV000924_2020_EPI_ISL_452647_2020-03-27:0.0000020138):0.0000020138):0.0000020138,(((((((((((hCoV-19_Spain_COV001413_2020_EPI_ISL_452488_2020-03-20:0.0000000000,hCoV-19_Spain_Riopar-COV003780_2020_EPI_ISL_474940_2020-04-03:0.0000000000):0.0000000000,hCoV-19_Spain_Palma2514_2020_EPI_ISL_468988_2020-03-20:0.0000000000):0.0000000000,hCoV-19_Spain_Valencia103_2020_EPI_ISL_436198_2020-03-18:0.0000000000):0.0000020138,hCoV-19_Spain_Gandia618_2020_EPI_ISL_455724_2020-03-31:0.0000020138):0.0000020138,(((hCoV-19_Spain_COV000915_2020_EPI_ISL_452653_2020-03-27:0.0000000000,hCoV-19_Spain_Donostia-San_Sebastian_COV003215_2020_EPI_ISL_480970_2020-03-13:0.0000000000):0.0000000000,hCoV-19_Spain_Donostia-San_Sebastian_COV003244_2020_EPI_ISL_481022_2020-03-16:0.0000000000):0.0000020138,hCoV-19_Spain_COV004266_2020_EPI_ISL_500330_2020-04-07:0.0000020138):0.0000020138):0.0000020138,((hCoV-19_Spain_COV003675_2020_EPI_ISL_467185_2020-04-02:0.0000334422,(hCoV-19_Spain_Albacete-COV003779_2020_EPI_ISL_474812_2020-04-03:0.0000020138,hCoV-19_Spain_Albacete-COV003767_2020_EPI_ISL_474804_2020-04-03:0.0000020138):0.0000334422):0.0000020138,hCoV-19_Spain_Ayna-COV003759_2020_EPI_ISL_474847_2020-04-02:0.0000334422):0.0000020138):0.0000020138,(hCoV-19_Spain_COV001404_2020_EPI_ISL_452497_2020-03-19:0.0000020138,hCoV-19_Spain_COV001371_2020_EPI_ISL_452530_2020-03-13:0.0000020138):0.0000334422):0.0000020138,hCoV-19_Spain_COV000880_2020_EPI_ISL_452679_2020-03-25:0.0000334422):0.0000020138,(hCoV-19_Spain_Granada-COV002867_2020_EPI_ISL_474859_2020-03-14:0.0000020138,(hCoV-19_Spain_Granada-COV002877_2020_EPI_ISL_474863_2020-03-16:0.0000685563,Spain_COV005004:0.0000020138):0.0000020138):0.0000020138):0.0000020138,hCoV-19_Spain_Madrid_COV004963_2020_EPI_ISL_481105_2020-05-04:0.0000020138):0.0000020138,(hCoV-19_Spain_COV001078_2020_EPI_ISL_452606_2020-03-26:0.0001003311,hCoV-19_Spain_Valencia183_2020_EPI_ISL_436278_2020-03-24:0.0000346337):0.0000020138):0.0000020138):0.0000020138,(((hCoV-19_Spain_Palma2506_2020_EPI_ISL_468976_2020-03-20:0.0000020138,(hCoV-19_Spain_Palma2505_2020_EPI_ISL_468962_2020-03-20:0.0000020138,hCoV-19_Spain_Palma2497_2020_EPI_ISL_468974_2020-03-20:0.0000020138):0.0000020138):0.0000334422,((hCoV-19_Spain_COV000911_2020_EPI_ISL_452656_2020-03-26:0.0000697198,hCoV-19_Spain_Palma2523_2020_EPI_ISL_468956_2020-03-20:0.0000020138):0.0000020138,hCoV-19_Spain_Zaragoza2426_2020_EPI_ISL_468841_2020-03-21:0.0000020138):0.0000020138):0.0000020138,(hCoV-19_Spain_Villarrobledo-COV003744_2020_EPI_ISL_474952_2020-04-01:0.0001015756,Spain_COV005019:0.0000020138):0.0000668859):0.0000020138):0.0000020138,((((hCoV-19_Spain_Zaragoza2396_2020_EPI_ISL_468851_2020-03-24:0.0000020138,hCoV-19_Spain_COV005058_2020_EPI_ISL_500346_2020-04-21:0.0000334422):0.0000334422,((hCoV-19_Spain_COV000864_2020_EPI_ISL_452691_2020-03-25:0.0000020138,((hCoV-19_Spain_Madrid_COV004979_2020_EPI_ISL_481067_2020-05-14:0.0000020138,(hCoV-19_Spain_Almansa-COV003773_2020_EPI_ISL_474839_2020-04-02:0.0000353038,hCoV-19_Spain_COV005134_2020_EPI_ISL_500368_2020-05-28:0.0000334422):0.0000020138):0.0000020138,hCoV-19_Spain_Albacete-COV003757_2020_EPI_ISL_474802_2020-04-03:0.0000020138):0.0000020138):0.0000020138,Spain_COV005006:0.0000020138):0.0000020138):0.0000020138,hCoV-19_Spain_Granada-COV003007_2020_EPI_ISL_474889_2020-04-02:0.0000020138):0.0000020138,hCoV-19_Spain_Alcala_la_Real-COV002998_2020_EPI_ISL_474836_2020-04-02:0.0000668859):0.0000020138):0.0000020138,hCoV-19_Spain_COV001176_2020_EPI_ISL_452567_2020-03-25:0.0000020138):0.0000020138,(((((hCoV-19_Spain_Madrid_COV004936_2020_EPI_ISL_481062_2020-04-09:0.0000681144,hCoV-19_Spain_COV003982_2020_EPI_ISL_500204_2020-04-15:0.0000356443):0.0000020138,(((hCoV-19_Spain_Albacete-COV003770_2020_EPI_ISL_474805_2020-04-03:0.0000020138,hCoV-19_Spain_Lezuza-COV003787_2020_EPI_ISL_474919_2020-04-03:0.0000020138):0.0000334422,((hCoV-19_Spain_COV005129_2020_EPI_ISL_500367_2020-05-07:0.0000020138,hCoV-19_Spain_COV005109_2020_EPI_ISL_500360_2020-04-27:0.0000020138):0.0000020138,hCoV-19_Spain_COV005028_2020_EPI_ISL_500336_2020-04-20:0.0000020138):0.0001359104):0.0000020138,(hCoV-19_Spain_Albacete-COV003755_2020_EPI_ISL_474801_2020-04-02:0.0000668859,hCoV-19_Spain_COV005065_2020_EPI_ISL_500349_2020-04-21:0.0000334422):0.0000020138):0.0000020138):0.0000020138,hCoV-19_Spain_COV003678_2020_EPI_ISL_467217_2020-04-02:0.0000020138):0.0000020138,Spain_COV005022:0.0000020138):0.0000020138,hCoV-19_Spain_COV001217_2020_EPI_ISL_452556_2020-03-24:0.0000020138):0.0000020138):0.0000020138,hCoV-19_Spain_Galicia202282_2020_EPI_ISL_455334_2020-03-11:0.0000334422):0.0000020138,hCoV-19_Spain_Madrid_H12_33_2020_EPI_ISL_428696_2020-03-12:0.0000020138):0.0000020138,((hCoV-19_Spain_Palma2508_2020_EPI_ISL_469002_2020-03-21:0.0000334422,(((((hCoV-19_Spain_Valencia281_2020_EPI_ISL_436376_2020-03-16:0.0000020138,hCoV-19_Spain_Cuenca-COV003771_2020_EPI_ISL_474853_2020-04-02:0.0000020138):0.0000020138,hCoV-19_Spain_Valencia75_2020_EPI_ISL_425199_2020-03-19:0.0000334422):0.0000020138,(((hCoV-19_Spain_COV002492_2020_EPI_ISL_467056_2020-03-14:0.0000020138,hCoV-19_Spain_Madrid_COV004922_2020_EPI_ISL_481056_2020-03-23:0.0000020138):0.0000020138,hCoV-19_Spain_Churriana_de_la_Vega-COV002912_2020_EPI_ISL_474851_2020-03-19:0.0000334422):0.0000020138,hCoV-19_Spain_COV003660_2020_EPI_ISL_467222_2020-04-01:0.0001003311):0.0000020138):0.0000020138,(hCoV-19_Spain_Alcala_de_Henares_COV004937_2020_EPI_ISL_481104_2020-04-09:0.0000334422,hCoV-19_Spain_Madrid_H3_10_2020_EPI_ISL_417954_2020-03-12:0.0000020138):0.0000334422):0.0000020138,(hCoV-19_Spain_Barcelona_VH9461_2020_EPI_ISL_458131_2020-04-09:0.0001003311,((hCoV-19_Spain_Hellin-COV003753_2020_EPI_ISL_474901_2020-04-03:0.0000020138,(hCoV-19_Spain_Hellin-COV003761_2020_EPI_ISL_474902_2020-04-03:0.0000020138,hCoV-19_Spain_Hellin-COV003876_2020_EPI_ISL_474906_2020-05-14:0.0001111926):0.0000020138):0.0000020138,hCoV-19_Spain_Mingogil-COV003758_2020_EPI_ISL_474933_2020-04-03:0.0000020138):0.0000334422):0.0000020138):0.0000020138):0.0000020138,hCoV-19_Spain_Barcelona_VH7773_2020_EPI_ISL_444976_2020-04-06:0.0001003311):0.0000020138):0.0000020138,(((((hCoV-19_Spain_Palma2568_2020_EPI_ISL_468986_2020-04-04:0.0000020138,((hCoV-19_Spain_Albacete-COV003754_2020_EPI_ISL_474800_2020-04-03:0.0000020138,hCoV-19_Spain_COV001077_2020_EPI_ISL_452607_2020-03-26:0.0001745430):0.0000020138,hCoV-19_Spain_Rivas-Vaciamadrid_COV004976_2020_EPI_ISL_481098_2020-05-11:0.0000334422):0.0000020138):0.0000020138,hCoV-19_Spain_Palma2500_2020_EPI_ISL_468972_2020-03-19:0.0000334422):0.0000020138,hCoV-19_Spain_COV000929_2020_EPI_ISL_452642_2020-03-27:0.0000020138):0.0000020138,hCoV-19_Spain_COV002738_2020_EPI_ISL_467291_2020-04-13:0.0000334422):0.0000020138,(hCoV-19_Spain_Albacete-COV003786_2020_EPI_ISL_474815_2020-04-02:0.0000334422,hCoV-19_Spain_COV005052_2020_EPI_ISL_500344_2020-04-21:0.0000020138):0.0000334422):0.0000020138):0.0000020138,((((((((hCoV-19_Spain_Zaragoza2395_2020_EPI_ISL_468853_2020-03-23:0.0000020138,(((hCoV-19_Spain_Donostia-San_Sebastian2102_2020_EPI_ISL_468894_2020-04-11:0.0000679131,hCoV-19_Spain_Albacete-COV003751_2020_EPI_ISL_474799_2020-03-31:0.0000020138):0.0000020138,(hCoV-19_Spain_COV000866_2020_EPI_ISL_452689_2020-03-25:0.0000020138,hCoV-19_Spain_Madrid_COV004939_2020_EPI_ISL_481081_2020-04-10:0.0001357549):0.0000020138):0.0000020138,hCoV-19_Spain_Palma2522_2020_EPI_ISL_469000_2020-03-20:0.0000334422):0.0000020138):0.0000020138,((hCoV-19_Spain_Valencia589_2020_EPI_ISL_447516_2020-04-01:0.0000020138,hCoV-19_Spain_Valencia538_2020_EPI_ISL_447483_2020-03-29:0.0000668859):0.0000334422,hCoV-19_Spain_COV004232_2020_EPI_ISL_500296_2020-04-05:0.0001355774):0.0000334422):0.0000020138,hCoV-19_Spain_Valencia129_2020_EPI_ISL_436224_2020-03-15:0.0000334422):0.0000020138,((hCoV-19_Spain_Valencia268_2020_EPI_ISL_436363_2020-03-18:0.0000020138,(((((((hCoV-19_Spain_Albacete-COV003816_2020_EPI_ISL_474820_2020-05-25:0.0000020138,hCoV-19_Spain_COV003921_2020_EPI_ISL_500158_2020-04-29:0.0000020138):0.0000334422,hCoV-19_Spain_Barcelona_h_COV003735_2020_EPI_ISL_481017_2020-04-08:0.0001018217):0.0000020138,hCoV-19_Spain_COV004229_2020_EPI_ISL_500293_2020-04-05:0.0000020138):0.0000020138,hCoV-19_Spain_Albacete-COV003791_2020_EPI_ISL_474817_2020-04-02:0.0000679476):0.0000020138,hCoV-19_Spain_Granada-COV002889_2020_EPI_ISL_474867_2020-03-17:0.0000020138):0.0000020138,hCoV-19_Spain_COV002733_2020_EPI_ISL_467289_2020-04-13:0.0000020138):0.0000020138,hCoV-19_Spain_COV002723_2020_EPI_ISL_467295_2020-04-07:0.0000668859):0.0000020138):0.0000020138,(hCoV-19_Spain_Madrid_H10_39_2020_EPI_ISL_417963_2020-03-12:0.0000020138,(hCoV-19_Spain_COV001088_2020_EPI_ISL_452598_2020-03-26:0.0000668859,(hCoV-19_Spain_Madrid_H12_3809_2020_EPI_ISL_428708_2020-03-21:0.0000020138,hCoV-19_Spain_COV003651_2020_EPI_ISL_467204_2020-04-01:0.0000020138):0.0000334422):0.0000020138):0.0000020138):0.0000020138):0.0000020138,(((((hCoV-19_Spain_Madrid_H12_3203_2020_EPI_ISL_428702_2020-03-11:0.0000346203,hCoV-19_Spain_Albolote-COV003009_2020_EPI_ISL_474832_2020-04-01:0.0000318546):0.0000020138,(hCoV-19_Spain_Donostia-San_Sebastian_COV003263_2020_EPI_ISL_480955_2020-03-17:0.0000334422,hCoV-19_Spain_COV002717_2020_EPI_ISL_467275_2020-04-07:0.0000334422):0.0000020138):0.0000020138,((((hCoV-19_Spain_COV000873_2020_EPI_ISL_452684_2020-03-25:0.0000000000,hCoV-19_Spain_Murcia-COV002894_2020_EPI_ISL_474934_2020-03-18:0.0000000000):0.0000000000,hCoV-19_Spain_Valencia296_2020_EPI_ISL_436391_2020-03-17:0.0000000000):0.0000020138,(hCoV-19_Spain_Alcaniz2390_2020_EPI_ISL_468800_2020-03-27:0.0000334422,hCoV-19_Spain_Valencia210_2020_EPI_ISL_436305_2020-03-26:0.0000334422):0.0000020138):0.0000020138,hCoV-19_Spain_COV003700_2020_EPI_ISL_467259_2020-04-02:0.0000020138):0.0000020138):0.0000020138,((((((((((((((((((hCoV-19_Spain_COV002720_2020_EPI_ISL_467273_2020-04-07:0.0000000000,hCoV-19_Spain_COV002737_2020_EPI_ISL_467274_2020-04-13:0.0000000000):0.0000000000,hCoV-19_Spain_COV001895_2020_EPI_ISL_452453_2020-03-15:0.0000000000):0.0000000000,hCoV-19_Spain_Donostia-San_Sebastian_COV003229_2020_EPI_ISL_480954_2020-03-14:0.0000000000):0.0000000000,hCoV-19_Spain_COV001894_2020_EPI_ISL_452454_2020-03-13:0.0000000000):0.0000000000,hCoV-19_Spain_COV002897_2020_EPI_ISL_467059_2020-04-01:0.0000000000):0.0000000000,hCoV-19_Spain_Palma2587_2020_EPI_ISL_468984_2020-04-15:0.0000000000):0.0000000000,hCoV-19_Spain_COV001904_2020_EPI_ISL_467073_2020-03-16:0.0000000000):0.0000000000,hCoV-19_Spain_COV001064_2020_EPI_ISL_452612_2020-04-01:0.0000000000):0.0000000000,hCoV-19_Spain_COV001937_2020_EPI_ISL_452439_2020-03-12:0.0000000000):0.0000000000,hCoV-19_Spain_Donostia-San_Sebastian_COV003222_2020_EPI_ISL_480965_2020-03-15:0.0000000000):0.0000000000,Spain_COV005013:0.0000000000):0.0000000000,hCoV-19_Spain_Donostia-San_Sebastian_COV003266_2020_EPI_ISL_480977_2020-03-18:0.0000000000):0.0000000000,hCoV-19_Spain_COV003682_2020_EPI_ISL_467233_2020-04-02:0.0000000000):0.0000020138,hCoV-19_Spain_COV004265_2020_EPI_ISL_500329_2020-04-07:0.0000334422):0.0000020138,hCoV-19_Spain_Castellon604_2020_EPI_ISL_447523_2020-04-01:0.0000334422):0.0000020138,hCoV-19_Spain_Valencia271_2020_EPI_ISL_436366_2020-03-21:0.0000020138):0.0000020138,(hCoV-19_Spain_Valencia87_2020_EPI_ISL_425211_2020-03-25:0.0000348725,hCoV-19_Spain_COV005036_2020_EPI_ISL_500340_2020-04-20:0.0000020138):0.0000020138):0.0000020138,(((hCoV-19_Spain_Valencia314_2020_EPI_ISL_436409_2020-03-26:0.0000683680,(hCoV-19_Spain_Valencia13_2020_EPI_ISL_419677_2020-03-09:0.0000020138,hCoV-19_Spain_Valencia43_2020_EPI_ISL_420127_2020-03-12:0.0000020138):0.0000020138):0.0000020138,(hCoV-19_Spain_Madrigueras-COV003785_2020_EPI_ISL_474921_2020-04-02:0.0000668859,(hCoV-19_Spain_COV003689_2020_EPI_ISL_467240_2020-04-02:0.0000334422,hCoV-19_Spain_COV004256_2020_EPI_ISL_500320_2020-04-06:0.0000334422):0.0000020138):0.0000020138):0.0000020138,hCoV-19_Spain_Madrid_LP15_4_2020_EPI_ISL_417978_2020-03-09:0.0000668859):0.0000020138):0.0000020138):0.0000020138,(((((((((((hCoV-19_Spain_COV001428_2020_EPI_ISL_452473_2020-03-23:0.0000000000,hCoV-19_Spain_Donostia-San_Sebastian_COV003208_2020_EPI_ISL_481015_2020-03-12:0.0000000000):0.0000000000,hCoV-19_Spain_Donostia-San_Sebastian_COV003243_2020_EPI_ISL_481008_2020-03-16:0.0000000000):0.0000000000,Spain_COV005017:0.0000000000):0.0000000000,hCoV-19_Spain_Alamedilla-COV002927_2020_EPI_ISL_474797_2020-03-23:0.0000000000):0.0000000000,hCoV-19_Spain_Donostia-San_Sebastian_COV003241_2020_EPI_ISL_480957_2020-03-15:0.0000000000):0.0000000000,hCoV-19_Spain_COV001324_2020_EPI_ISL_452549_2020-03-23:0.0000000000):0.0000000000,hCoV-19_Spain_COV001888_2020_EPI_ISL_452460_2020-03-13:0.0000000000):0.0000020138,hCoV-19_Spain_Donostia-San_Sebastian_COV003202_2020_EPI_ISL_481000_2020-03-12:0.0000020138):0.0000020138,hCoV-19_Spain_Villarrobledo-COV003847_2020_EPI_ISL_474955_2020-04-01:0.0000334422):0.0000020138,hCoV-19_Spain_COV002710_2020_EPI_ISL_467278_2020-04-07:0.0000020138):0.0000020138,hCoV-19_Spain_COV001089_2020_EPI_ISL_452597_2020-03-26:0.0000334422):0.0000020138):0.0000020138):0.0000020138,(((hCoV-19_Spain_COV000879_2020_EPI_ISL_452680_2020-03-25:0.0000334422,((hCoV-19_Spain_Palma2525_2020_EPI_ISL_469014_2020-03-20:0.0000020138,hCoV-19_Spain_COV002711_2020_EPI_ISL_467286_2020-04-07:0.0000350501):0.0000020138,hCoV-19_Spain_COV002494_2020_EPI_ISL_467055_2020-03-15:0.0000334422):0.0000020138):0.0000020138,(hCoV-19_Spain_COV003670_2020_EPI_ISL_467218_2020-04-01:0.0000668859,hCoV-19_Spain_COV002749_2020_EPI_ISL_467262_2020-04-14:0.0001360398):0.0000334422):0.0000020138,(hCoV-19_Spain_Almansa-COV003769_2020_EPI_ISL_474838_2020-04-02:0.0000334422,hCoV-19_Spain_Valencia594_2020_EPI_ISL_447517_2020-04-01:0.0000668859):0.0001003311):0.0000020138):0.0000020138,(hCoV-19_Spain_Galicia202297_2020_EPI_ISL_455335_2020-03-11:0.0000334422,hCoV-19_Spain_Barcelona_VH1484_2020_EPI_ISL_444989_2020-03-28:0.0000334422):0.0000020138):0.0000020138,hCoV-19_Spain_86_17_2020_EPI_ISL_462998_2020-05-30:0.0001003311):0.0000020138):0.0000020138,((((((((((hCoV-19_Spain_Albal648_2020_EPI_ISL_455721_2020-03-31:0.0000020138,hCoV-19_Spain_COV000906_2020_EPI_ISL_452661_2020-03-26:0.0000334422):0.0000020138,(hCoV-19_Spain_Albacete-COV003783_2020_EPI_ISL_474814_2020-05-14:0.0000020138,(hCoV-19_Spain_COV005077_2020_EPI_ISL_500288_2020-04-22:0.0000020138,hCoV-19_Spain_COV005106_2020_EPI_ISL_500359_2020-04-26:0.0000348769):0.0000334422):0.0000020138):0.0000020138,hCoV-19_Spain_Palma2518_2020_EPI_ISL_469005_2020-03-16:0.0000020138):0.0000020138,(((((((hCoV-19_Spain_Donostia-San_Sebastian_COV003248_2020_EPI_ISL_480984_2020-03-17:0.0000000000,hCoV-19_Spain_Granada-COV002931_2020_EPI_ISL_474875_2020-03-23:0.0000000000):0.0000000000,hCoV-19_Spain_Granada-COV002848_2020_EPI_ISL_474857_2020-03-13:0.0000000000):0.0000000000,hCoV-19_Spain_COV001066_2020_EPI_ISL_452610_2020-04-01:0.0000000000):0.0000000000,hCoV-19_Spain_COV001905_2020_EPI_ISL_467082_2020-03-12:0.0000000000):0.0000000000,hCoV-19_Spain_COV001271_2020_EPI_ISL_452555_2020-03-24:0.0000000000):0.0000000000,hCoV-19_Spain_COV003673_2020_EPI_ISL_467223_2020-04-01:0.0000000000):0.0000020138,((hCoV-19_Spain_Santa_Fe-COV002980_2020_EPI_ISL_474943_2020-03-31:0.0000020138,hCoV-19_Spain_COV003983_2020_EPI_ISL_500227_2020-04-15:0.0000020138):0.0000334422,(hCoV-19_Spain_Hellin-COV003869_2020_EPI_ISL_474905_2020-05-22:0.0000706993,hCoV-19_Spain_Donostia-San_Sebastian2094_2020_EPI_ISL_468936_2020-04-11:0.0000668859):0.0000020138):0.0000020138):0.0000020138):0.0000020138,hCoV-19_Spain_Albacete-COV003888_2020_EPI_ISL_474829_2020-05-25:0.0000685722):0.0000020138,hCoV-19_Spain_COV001093_2020_EPI_ISL_452593_2020-03-26:0.0000668859):0.0000020138,hCoV-19_Spain_Otura-COV002885_2020_EPI_ISL_474936_2020-03-17:0.0000020138):0.0000020138,(hCoV-19_Spain_Castril-COV003030_2020_EPI_ISL_474850_2020-04-05:0.0000020138,hCoV-19_Spain_COV003717_2020_EPI_ISL_467241_2020-04-03:0.0000334422):0.0000334422):0.0000020138,(hCoV-19_Spain_Madrid_H12_2309_2020_EPI_ISL_421179_2020-03-27:0.0000020138,hCoV-19_Spain_Valencia297_2020_EPI_ISL_436392_2020-03-17:0.0000344838):0.0000020138):0.0000020138,(hCoV-19_Spain_100_20_2020_EPI_ISL_463000_2020-05-30:0.0000020138,hCoV-19_Spain_96_19_2020_EPI_ISL_462999_2020-05-30:0.0000020138):0.0000334422):0.0000020138):0.0000020138,(((((((((((hCoV-19_Spain_Madrid_LP27_2548_2020_EPI_ISL_428681_2020-03-11:0.0000000000,hCoV-19_Spain_Barcelona_VH5081_2020_EPI_ISL_444981_2020-03-21:0.0000000000):0.0000000000,hCoV-19_Spain_Madrid_H12_23_2020_EPI_ISL_428686_2020-03-22:0.0000000000):0.0000000000,hCoV-19_Spain_Barcelona_VH5994_2020_EPI_ISL_444983_2020-03-22:0.0000000000):0.0000000000,hCoV-19_Spain_Barcelona_VH1449_2020_EPI_ISL_447532_2020-03-16:0.0000000000):0.0000000000,hCoV-19_Spain_Madrid_H12_26_2020_EPI_ISL_428689_2020-03-26:0.0000000000):0.0000000000,hCoV-19_Spain_Galicia202076_2020_EPI_ISL_455332_2020-03-10:0.0000000000):0.0000000000,hCoV-19_Spain_Barcelona_VH7663_2020_EPI_ISL_447533_2020-03-25:0.0000000000):0.0000000000,hCoV-19_Spain_Barcelona_VH8938_2020_EPI_ISL_444986_2020-03-26:0.0000000000):0.0000000000,hCoV-19_Spain_VH000001133_2020_EPI_ISL_418860_2020-03-15:0.0000000000):0.0000000000,hCoV-19_Spain_Madrid_H12_20_2020_EPI_ISL_428684_2020-03-27:0.0000000000):0.0000000000,hCoV-19_Spain_HUD-70063452_2020_EPI_ISL_475719_2020-03-25:0.0000000000):0.0000020138):0.0000020138,(hCoV-19_Spain_Barcelona_VH7458_2020_EPI_ISL_444974_2020-04-06:0.0000334422,(((((hCoV-19_Spain_COV001384_2020_EPI_ISL_452517_2020-03-15:0.0000020138,(hCoV-19_Spain_Valencia1_2020_EPI_ISL_414495_2020-03-08:0.0000020138,hCoV-19_Spain_Valencia608_2020_EPI_ISL_447526_2020-04-01:0.0000020138):0.0000020138):0.0000020138,(hCoV-19_Spain_COV003679_2020_EPI_ISL_467237_2020-04-02:0.0001357500,hCoV-19_Spain_COV002757_2020_EPI_ISL_467264_2020-04-07:0.0000020138):0.0000020138):0.0000020138,(hCoV-19_Spain_Granada-COV003014_2020_EPI_ISL_474891_2020-04-03:0.0000334422,((hCoV-19_Spain_Valencia627_2020_EPI_ISL_455739_2020-03-31:0.0000020138,(hCoV-19_Spain_COV003969_2020_EPI_ISL_500214_2020-04-11:0.0000020138,hCoV-19_Spain_COV003957_2020_EPI_ISL_500177_2020-04-09:0.0000020138):0.0000020138):0.0000020138,hCoV-19_Spain_COV003656_2020_EPI_ISL_467225_2020-04-01:0.0000020138):0.0000020138):0.0000020138):0.0000020138,hCoV-19_Spain_Valencia568_2020_EPI_ISL_447499_2020-03-30:0.0000020138):0.0000020138,hCoV-19_Spain_COV001910_2020_EPI_ISL_467084_2020-03-16:0.0000020138):0.0000020138):0.0000020138):0.0000020138,(hCoV-19_Spain_Barcelona_VH6819_2020_EPI_ISL_444972_2020-04-05:0.0000334422,((hCoV-19_Spain_Alcaniz2462_2020_EPI_ISL_468854_2020-03-24:0.0000020138,(hCoV-19_Spain_COV000920_2020_EPI_ISL_452650_2020-03-27:0.0000334422,((((((hCoV-19_Spain_Valencia552_2020_EPI_ISL_447494_2020-03-26:0.0000334422,hCoV-19_Spain_COV001170_2020_EPI_ISL_452569_2020-03-26:0.0000334422):0.0000020138,((hCoV-19_Spain_COV001369_2020_EPI_ISL_452532_2020-03-12:0.0000334422,hCoV-19_Spain_COV006013_2020_EPI_ISL_500443_2020-03-28:0.0000020138):0.0000020138,(hCoV-19_Spain_COV003692_2020_EPI_ISL_467252_2020-04-02:0.0000334422,Spain_COV004990:0.0000668859):0.0000020138):0.0000020138):0.0000020138,(hCoV-19_Spain_COV002716_2020_EPI_ISL_467271_2020-04-08:0.0000334422,(hCoV-19_Spain_Madrid_COV004931_2020_EPI_ISL_481072_2020-04-07:0.0000334422,hCoV-19_Spain_COV004072_2020_EPI_ISL_500162_2020-03-19:0.0000344450):0.0000020138):0.0000020138):0.0000020138,hCoV-19_Spain_COV001898_2020_EPI_ISL_467083_2020-03-15:0.0000334422):0.0000020138,hCoV-19_Spain_Valencia180_2020_EPI_ISL_436275_2020-03-21:0.0000347703):0.0000020138,hCoV-19_Spain_Madrid_COV004934_2020_EPI_ISL_481048_2020-04-08:0.0001003311):0.0000020138):0.0000020138):0.0000020138,(hCoV-19_Spain_Valencia110_2020_EPI_ISL_436205_2020-03-22:0.0000334422,hCoV-19_Spain_Las_Palmas-COV002599_2020_EPI_ISL_474915_2020-03-16:0.0000334422):0.0000020138):0.0000020138):0.0000020138):0.0000020138,((((((hCoV-19_Spain_Madrid_COV004951_2020_EPI_ISL_481082_2020-04-19:0.0000334422,hCoV-19_Spain_Granada-COV002986_2020_EPI_ISL_474886_2020-03-30:0.0000334422):0.0000020138,hCoV-19_Spain_Valencia274_2020_EPI_ISL_436369_2020-03-26:0.0000020138):0.0000020138,Spain_COV005014:0.0000020138):0.0000020138,hCoV-19_Spain_Albacete-COV003792_2020_EPI_ISL_474818_2020-04-02:0.0000020138):0.0000020138,(((((((hCoV-19_Spain_Madrid_COV004961_2020_EPI_ISL_481047_2020-05-04:0.0000020138,hCoV-19_Spain_Albacete-COV003882_2020_EPI_ISL_474825_2020-05-18:0.0000020138):0.0000020138,(hCoV-19_Spain_COV001396_2020_EPI_ISL_452505_2020-03-18:0.0001021309,hCoV-19_Spain_COV003928_2020_EPI_ISL_500207_2020-04-28:0.0000020138):0.0000020138):0.0000020138,(hCoV-19_Spain_Albacete-COV003788_2020_EPI_ISL_474816_2020-04-02:0.0001696920,Spain_COV005005:0.0001018109):0.0000020138):0.0000020138,hCoV-19_Spain_Palma2541_2020_EPI_ISL_468987_2020-03-25:0.0000334422):0.0000020138,hCoV-19_Spain_COV002968_2020_EPI_ISL_467061_2020-03-30:0.0000020138):0.0000020138,hCoV-19_Spain_COV000946_2020_EPI_ISL_452627_2020-03-28:0.0000334422):0.0000020138,hCoV-19_Spain_COV001416_2020_EPI_ISL_452485_2020-03-21:0.0000020138):0.0000020138):0.0000020138,hCoV-19_Spain_67_20_2020_EPI_ISL_462995_2020-05-30:0.0000334422):0.0000020138):0.0000020138,(((((((((((((((hCoV-19_Spain_COV003677_2020_EPI_ISL_467230_2020-04-02:0.0000020138,hCoV-19_Spain_COV003687_2020_EPI_ISL_467186_2020-04-02:0.0000020138):0.0000334422,((hCoV-19_Spain_Palma2537_2020_EPI_ISL_468977_2020-03-21:0.0000020138,(hCoV-19_Spain_San_Clemente-COV003886_2020_EPI_ISL_474941_2020-05-20:0.0000346333,hCoV-19_Spain_COV003905_2020_EPI_ISL_500157_2020-05-19:0.0001039034):0.0000334422):0.0000020138,hCoV-19_Spain_Donostia-San_Sebastian_COV003238_2020_EPI_ISL_480983_2020-03-15:0.0000020138):0.0000020138):0.0000020138,((((((hCoV-19_Spain_COV001525_2020_EPI_ISL_467167_2020-03-17:0.0000334422,hCoV-19_Spain_COV001561_2020_EPI_ISL_467151_2020-03-16:0.0000020138):0.0000020138,((hCoV-19_Spain_COV001555_2020_EPI_ISL_467138_2020-03-16:0.0000000000,hCoV-19_Spain_COV001445_2020_EPI_ISL_467148_2020-03-17:0.0000000000):0.0000020138,hCoV-19_Spain_COV001477_2020_EPI_ISL_467128_2020-03-18:0.0000020138):0.0000020138):0.0000020138,hCoV-19_Spain_COV001580_2020_EPI_ISL_467124_2020-03-13:0.0000020138):0.0000020138,hCoV-19_Spain_COV005987_2020_EPI_ISL_500421_2020-03-22:0.0000334422):0.0000020138,hCoV-19_Spain_COV001405_2020_EPI_ISL_452496_2020-03-20:0.0000334422):0.0000334422,(hCoV-19_Spain_Valencia152_2020_EPI_ISL_436247_2020-03-19:0.0000334422,hCoV-19_Spain_COV001368_2020_EPI_ISL_452533_2020-03-12:0.0001025807):0.0000020138):0.0000020138):0.0000020138,hCoV-19_Spain_Madrid_H12_32_2020_EPI_ISL_428695_2020-03-12:0.0000668859):0.0000020138,((((hCoV-19_Spain_COV001056_2020_EPI_ISL_452616_2020-04-01:0.0000334422,hCoV-19_Spain_COV001101_2020_EPI_ISL_452587_2020-03-29:0.0000344918):0.0000334422,(((((hCoV-19_Spain_Valencia215_2020_EPI_ISL_436310_2020-03-28:0.0000317618,hCoV-19_Spain_Museros617_2020_EPI_ISL_455728_2020-03-31:0.0000020138):0.0000020138,hCoV-19_Spain_COV002041_2020_EPI_ISL_452385_2020-03-16:0.0000020138):0.0000020138,hCoV-19_Spain_Valencia172_2020_EPI_ISL_436267_2020-03-20:0.0000020138):0.0000020138,((((hCoV-19_Spain_Valencia234_2020_EPI_ISL_436329_2020-03-26:0.0000334422,hCoV-19_Spain_Valencia214_2020_EPI_ISL_436309_2020-03-28:0.0000020138):0.0000020138,hCoV-19_Spain_Valencia270_2020_EPI_ISL_436365_2020-03-21:0.0001019793):0.0000020138,(((hCoV-19_Spain_Valencia241_2020_EPI_ISL_436336_2020-03-26:0.0000020138,hCoV-19_Spain_Valencia99_2020_EPI_ISL_425223_2020-03-17:0.0000348740):0.0000334422,((hCoV-19_Spain_Madrid_H12_2902_2020_EPI_ISL_428701_2020-03-27:0.0000334422,hCoV-19_Spain_Valencia79_2020_EPI_ISL_425203_2020-03-20:0.0001686609):0.0000020138,hCoV-19_Spain_Valencia52_2020_EPI_ISL_421519_2020-03-21:0.0000020138):0.0000020138):0.0000020138,hCoV-19_Spain_Valencia235_2020_EPI_ISL_436330_2020-03-26:0.0000020138):0.0000020138):0.0000020138,hCoV-19_Spain_Madrid_H11_40_2020_EPI_ISL_417967_2020-03-12:0.0000020138):0.0000020138):0.0000020138,hCoV-19_Spain_Melilla202135_2020_EPI_ISL_455346_2020-03-11:0.0000334422):0.0000334422):0.0000334422,(hCoV-19_Spain_irsiCaixa-sp15_2020_EPI_ISL_462449_2020-03-20:0.0000334422,hCoV-19_Spain_COV003649_2020_EPI_ISL_467226_2020-04-01:0.0000668859):0.0000020138):0.0000020138,(((hCoV-19_Spain_COV001196_2020_EPI_ISL_452562_2020-03-25:0.0000020138,hCoV-19_Spain_COV006019_2020_EPI_ISL_500449_2020-03-11:0.0000020138):0.0000020138,hCoV-19_Spain_COV001119_2020_EPI_ISL_452582_2020-03-27:0.0000334422):0.0000334422,((hCoV-19_Spain_COV002727_2020_EPI_ISL_467276_2020-04-15:0.0000020138,hCoV-19_Spain_Madrid_COV004919_2020_EPI_ISL_481103_2020-03-13:0.0000334422):0.0000020138,(hCoV-19_Spain_COV002755_2020_EPI_ISL_467284_2020-04-13:0.0000020138,hCoV-19_Spain_COV002756_2020_EPI_ISL_467267_2020-04-13:0.0000020138):0.0000668859):0.0000020138):0.0000020138):0.0000020138):0.0000020138,(((((((((((((((hCoV-19_Spain_Valencia540_2020_EPI_ISL_447485_2020-03-29:0.0000020138,((((hCoV-19_Spain_COV001118_2020_EPI_ISL_452583_2020-03-27:0.0000020138,((hCoV-19_Spain_Ubeda-COV002914_2020_EPI_ISL_474948_2020-03-18:0.0001018195,hCoV-19_Spain_COV001421_2020_EPI_ISL_452480_2020-03-22:0.0000020138):0.0000020138,hCoV-19_Spain_COV001388_2020_EPI_ISL_452513_2020-03-16:0.0000020138):0.0000020138):0.0000020138,hCoV-19_Spain_COV003701_2020_EPI_ISL_467211_2020-04-02:0.0000020138):0.0000020138,hCoV-19_Spain_COV001900_2020_EPI_ISL_467064_2020-03-15:0.0000020138):0.0000020138,(hCoV-19_Spain_Valencia257_2020_EPI_ISL_436352_2020-03-26:0.0000020138,hCoV-19_Spain_COV005111_2020_EPI_ISL_500290_2020-04-27:0.0000334422):0.0000020138):0.0000020138):0.0000020138,(hCoV-19_Spain_Granada-COV003020_2020_EPI_ISL_474892_2020-04-04:0.0000334422,hCoV-19_Spain_COV003718_2020_EPI_ISL_467242_2020-04-03:0.0000668859):0.0000334422):0.0000020138,Spain_COV005003:0.0000020138):0.0000020138,((((hCoV-19_Spain_Valencia583_2020_EPI_ISL_447513_2020-03-28:0.0000020138,(hCoV-19_Spain_Valencia179_2020_EPI_ISL_436274_2020-03-21:0.0000020138,hCoV-19_Spain_COV001147_2020_EPI_ISL_452578_2020-03-28:0.0000020138):0.0000020138):0.0000020138,hCoV-19_Spain_COV003663_2020_EPI_ISL_467189_2020-04-01:0.0000020138):0.0000020138,(((hCoV-19_Spain_COV003669_2020_EPI_ISL_467188_2020-04-01:0.0000668859,hCoV-19_Spain_Valencia42_2020_EPI_ISL_420126_2020-03-12:0.0000020138):0.0000020138,hCoV-19_Spain_COV003664_2020_EPI_ISL_467254_2020-04-01:0.0000020138):0.0000020138,(hCoV-19_Spain_Valencia207_2020_EPI_ISL_436302_2020-03-25:0.0000020138,hCoV-19_Spain_Valencia277_2020_EPI_ISL_436372_2020-03-16:0.0000020138):0.0000020138):0.0000020138):0.0000020138,((((hCoV-19_Spain_Valencia147_2020_EPI_ISL_436242_2020-03-18:0.0000020138,((hCoV-19_Spain_COV001391_2020_EPI_ISL_452510_2020-03-17:0.0000020138,(hCoV-19_Spain_COV001122_2020_EPI_ISL_452579_2020-03-27:0.0000020138,(hCoV-19_Spain_COV001908_2020_EPI_ISL_467067_2020-03-16:0.0000020138,hCoV-19_Spain_COV001409_2020_EPI_ISL_452492_2020-03-20:0.0000020138):0.0000020138):0.0000020138):0.0000020138,hCoV-19_Spain_Valencia283_2020_EPI_ISL_436378_2020-03-17:0.0000668859):0.0000020138):0.0000020138,hCoV-19_Spain_Valencia157_2020_EPI_ISL_436252_2020-03-19:0.0001686542):0.0000020138,((((((hCoV-19_Spain_Guadix-COV002999_2020_EPI_ISL_474899_2020-04-01:0.0000020138,(hCoV-19_Spain_COV003948_2020_EPI_ISL_500202_2020-04-07:0.0000020138,(hCoV-19_Spain_COV003954_2020_EPI_ISL_500203_2020-04-08:0.0000020138,hCoV-19_Spain_COV004013_2020_EPI_ISL_500205_2020-04-23:0.0000020138):0.0000020138):0.0000020138):0.0000334422,((((hCoV-19_Spain_COV003994_2020_EPI_ISL_500192_2020-04-20:0.0000020138,(hCoV-19_Spain_COV003950_2020_EPI_ISL_500225_2020-04-07:0.0000020138,hCoV-19_Spain_COV004011_2020_EPI_ISL_500199_2020-04-22:0.0000364817):0.0000020138):0.0000020138,hCoV-19_Spain_COV003965_2020_EPI_ISL_500181_2020-04-11:0.0000020138):0.0000020138,hCoV-19_Spain_COV003947_2020_EPI_ISL_500224_2020-04-07:0.0000355354):0.0000020138,hCoV-19_Spain_COV003944_2020_EPI_ISL_500172_2020-04-07:0.0000020138):0.0000020138):0.0000020138,(hCoV-19_Spain_COV001194_2020_EPI_ISL_452564_2020-03-25:0.0000334422,hCoV-19_Spain_Granada-COV002959_2020_EPI_ISL_474881_2020-03-30:0.0000020138):0.0000020138):0.0000334422,hCoV-19_Spain_COV005100_2020_EPI_ISL_500356_2020-04-25:0.0001705414):0.0000020138,(hCoV-19_Spain_COV001380_2020_EPI_ISL_452521_2020-03-14:0.0000020138,hCoV-19_Spain_COV006025_2020_EPI_ISL_500455_2020-03-28:0.0000668859):0.0000020138):0.0000020138,hCoV-19_Spain_Valencia134_2020_EPI_ISL_436229_2020-03-18:0.0000020138):0.0000020138):0.0000020138,hCoV-19_Spain_COV003702_2020_EPI_ISL_467235_2020-04-02:0.0000020138):0.0000020138):0.0000020138):0.0000020138,hCoV-19_Spain_Barcelona_VH7280_2020_EPI_ISL_444973_2020-04-06:0.0000334422):0.0000020138,hCoV-19_Spain_Madrid_H12_24_2020_EPI_ISL_428687_2020-03-22:0.0000334422):0.0000020138,((hCoV-19_Spain_Barcelona_VH6372_2020_EPI_ISL_444971_2020-04-04:0.0000334422,((hCoV-19_Spain_COV001370_2020_EPI_ISL_452531_2020-03-12:0.0000020138,hCoV-19_Spain_Maracena-COV002953_2020_EPI_ISL_474930_2020-03-29:0.0000334422):0.0000020138,hCoV-19_Spain_Melilla202449_2020_EPI_ISL_455347_2020-03-14:0.0000334422):0.0000668859):0.0000020138,(hCoV-19_Spain_Barcelona_VH1407_2020_EPI_ISL_444975_2020-04-10:0.0001003311,hCoV-19_Spain_COV001455_2020_EPI_ISL_467145_2020-03-17:0.0000668859):0.0000334422):0.0000020138):0.0000020138,((hCoV-19_Spain_Barcelona_VH6837_2020_EPI_ISL_444985_2020-03-23:0.0000000000,hCoV-19_Spain_Madrid_LP24_5999_2020_EPI_ISL_428680_2020-03-09:0.0000000000):0.0000000000,hCoV-19_Spain_Madrid_H12_16_2020_EPI_ISL_430718_2020-03-10:0.0000000000):0.0000020138):0.0000020138,hCoV-19_Spain_Barcelona_VH1438_2020_EPI_ISL_444977_2020-03-16:0.0000020138):0.0000020138,(((((((((((hCoV-19_Spain_Almenara657_2020_EPI_ISL_455723_2020-03-31:0.0000020138,(((hCoV-19_Spain_Valencia612_2020_EPI_ISL_447530_2020-03-31:0.0000020138,hCoV-19_Spain_Gandia649_2020_EPI_ISL_455726_2020-03-31:0.0000020138):0.0000334422,hCoV-19_Spain_COV005029_2020_EPI_ISL_500337_2020-04-20:0.0000334422):0.0000020138,(hCoV-19_Spain_Madrid_COV004928_2020_EPI_ISL_481080_2020-04-06:0.0000020138,hCoV-19_Spain_Zaragoza2446_2020_EPI_ISL_468803_2020-03-17:0.0000020138):0.0000020138):0.0000020138):0.0000020138,(hCoV-19_Spain_Alcaniz2459_2020_EPI_ISL_468807_2020-03-27:0.0000668859,hCoV-19_Spain_Madrid_COV004941_2020_EPI_ISL_481109_2020-04-10:0.0000334422):0.0000020138):0.0000020138,(hCoV-19_Spain_COV005988_2020_EPI_ISL_500422_2020-03-24:0.0000346373,hCoV-19_Spain_COV006024_2020_EPI_ISL_500454_2020-03-29:0.0000334422):0.0000020138):0.0000020138,hCoV-19_Spain_Donostia-San_Sebastian2101_2020_EPI_ISL_468883_2020-04-11:0.0000020138):0.0000020138,((hCoV-19_Spain_Valencia547_2020_EPI_ISL_447489_2020-03-26:0.0000334422,hCoV-19_Spain_Madrid_COV004913_2020_EPI_ISL_481083_2020-03-11:0.0000334422):0.0000020138,hCoV-19_Spain_COV001097_2020_EPI_ISL_452590_2020-03-29:0.0000020138):0.0000020138):0.0000020138,hCoV-19_Spain_COV001390_2020_EPI_ISL_452511_2020-03-17:0.0000334422):0.0000020138,hCoV-19_Spain_COV001394_2020_EPI_ISL_452507_2020-03-18:0.0000020138):0.0000020138,hCoV-19_Spain_Zaragoza2422_2020_EPI_ISL_468815_2020-03-24:0.0000020138):0.0000020138,(hCoV-19_Spain_COV003659_2020_EPI_ISL_467208_2020-04-01:0.0000020138,hCoV-19_Spain_COV003705_2020_EPI_ISL_467184_2020-04-02:0.0000020138):0.0000668859):0.0000020138,((hCoV-19_Spain_COV003698_2020_EPI_ISL_467256_2020-04-02:0.0000668859,hCoV-19_Spain_Madrid_H12_3304_2020_EPI_ISL_428703_2020-03-11:0.0000020138):0.0000020138,hCoV-19_Spain_Valencia135_2020_EPI_ISL_436230_2020-03-18:0.0000334422):0.0000020138):0.0000020138,hCoV-19_Spain_Barcelona_VH7924_2020_EPI_ISL_450337_2020-03-25:0.0000334422):0.0000020138):0.0000020138,(((((((((((hCoV-19_Spain_Madrid_H12_1905_2020_EPI_ISL_421175_2020-03-29:0.0001003311,hCoV-19_Spain_Valencia150_2020_EPI_ISL_436245_2020-03-19:0.0000668859):0.0000020138,(hCoV-19_Spain_Madrid_H12_4112_2020_EPI_ISL_428711_2020-03-22:0.0000668859,hCoV-19_Spain_Zaragoza2487_2020_EPI_ISL_468771_2020-03-24:0.0000334422):0.0000020138):0.0000020138,((((hCoV-19_Spain_COV001903_2020_EPI_ISL_467077_2020-03-16:0.0000020138,(hCoV-19_Spain_Madrid_COV004944_2020_EPI_ISL_481090_2020-04-12:0.0000668859,hCoV-19_Spain_Madrid_COV004978_2020_EPI_ISL_481050_2020-05-13:0.0000668859):0.0000334422):0.0000020138,(hCoV-19_Spain_Zaragoza2402_2020_EPI_ISL_468826_2020-03-24:0.0000334422,hCoV-19_Spain_Valencia654_2020_EPI_ISL_455743_2020-03-30:0.0000334422):0.0000020138):0.0000020138,hCoV-19_Spain_Valencia204_2020_EPI_ISL_436299_2020-03-22:0.0000020138):0.0000020138,hCoV-19_Spain_Las_Palmas-COV002596_2020_EPI_ISL_474912_2020-03-15:0.0000020138):0.0000020138):0.0000020138,(((((hCoV-19_Spain_Donostia-San_Sebastian2087_2020_EPI_ISL_468889_2020-04-10:0.0000334422,hCoV-19_Spain_COV001422_2020_EPI_ISL_452479_2020-03-22:0.0000334422):0.0000020138,(hCoV-19_Spain_COV003645_2020_EPI_ISL_467197_2020-04-01:0.0000020138,hCoV-19_Spain_Madrid_COV004925_2020_EPI_ISL_481088_2020-04-03:0.0000334422):0.0000020138):0.0000020138,(hCoV-19_Spain_Donostia-San_Sebastian2128_2020_EPI_ISL_468926_2020-04-12:0.0000020138,hCoV-19_Spain_COV004245_2020_EPI_ISL_500309_2020-04-06:0.0000020138):0.0000334422):0.0000020138,hCoV-19_Spain_Valencia576_2020_EPI_ISL_447506_2020-03-30:0.0000668859):0.0000020138,(hCoV-19_Spain_COV003676_2020_EPI_ISL_467260_2020-04-02:0.0000334422,(hCoV-19_Spain_Valencia182_2020_EPI_ISL_436277_2020-03-18:0.0000020138,hCoV-19_Spain_Valencia197_2020_EPI_ISL_436292_2020-03-13:0.0000020138):0.0000020138):0.0000020138):0.0000020138):0.0000020138,((((((((((((hCoV-19_Spain_Donostia-San_Sebastian2133_2020_EPI_ISL_468868_2020-04-12:0.0000020138,((((hCoV-19_Spain_Donostia-San_Sebastian2079_2020_EPI_ISL_468900_2020-04-10:0.0000000000,hCoV-19_Spain_Donostia-San_Sebastian2082_2020_EPI_ISL_468925_2020-04-10:0.0000000000):0.0000020138,hCoV-19_Spain_COV004247_2020_EPI_ISL_500311_2020-04-06:0.0000020138):0.0000020138,(hCoV-19_Spain_Donostia-San_Sebastian2132_2020_EPI_ISL_468898_2020-04-12:0.0000020138,hCoV-19_Spain_COV004268_2020_EPI_ISL_500332_2020-04-07:0.0000020138):0.0000020138):0.0000020138,hCoV-19_Spain_Donostia-San_Sebastian2080_2020_EPI_ISL_468923_2020-04-10:0.0000020138):0.0000020138):0.0000020138,hCoV-19_Spain_Donostia-San_Sebastian2130_2020_EPI_ISL_468878_2020-04-12:0.0000020138):0.0000020138,((((hCoV-19_Spain_Donostia-San_Sebastian2078_2020_EPI_ISL_468935_2020-04-10:0.0000020138,hCoV-19_Spain_COV004269_2020_EPI_ISL_500333_2020-04-07:0.0000020138):0.0000020138,(hCoV-19_Spain_Donostia-San_Sebastian2083_2020_EPI_ISL_468943_2020-04-10:0.0000020138,hCoV-19_Spain_COV004240_2020_EPI_ISL_500304_2020-04-05:0.0000020138):0.0000020138):0.0000020138,hCoV-19_Spain_Donostia-San_Sebastian2131_2020_EPI_ISL_468938_2020-04-12:0.0000020138):0.0000020138,hCoV-19_Spain_Donostia-San_Sebastian2081_2020_EPI_ISL_468920_2020-04-10:0.0000020138):0.0000020138):0.0000020138,hCoV-19_Spain_Donostia-San_Sebastian2096_2020_EPI_ISL_468933_2020-04-11:0.0000334422):0.0000020138,((hCoV-19_Spain_Donostia-San_Sebastian2077_2020_EPI_ISL_468872_2020-04-10:0.0000334422,(hCoV-19_Spain_Donostia-San_Sebastian2076_2020_EPI_ISL_468924_2020-04-10:0.0000020138,hCoV-19_Spain_COV004271_2020_EPI_ISL_500335_2020-04-07:0.0000020138):0.0000020138):0.0000020138,hCoV-19_Spain_Donostia-San_Sebastian2084_2020_EPI_ISL_468949_2020-04-10:0.0000334422):0.0000334422):0.0000334422,(((hCoV-19_Spain_Donostia-San_Sebastian2099_2020_EPI_ISL_468922_2020-04-11:0.0000020138,hCoV-19_Spain_COV004250_2020_EPI_ISL_500314_2020-04-06:0.0000020138):0.0000020138,hCoV-19_Spain_Donostia-San_Sebastian_COV003227_2020_EPI_ISL_480999_2020-03-14:0.0000020138):0.0000020138,hCoV-19_Spain_Madrid-H12-1804_2020_EPI_ISL_421174_2020-03-29:0.0000334422):0.0000020138):0.0000334422,(hCoV-19_Spain_Madrid_H12_21_2020_EPI_ISL_428685_2020-03-27:0.0000020138,(((hCoV-19_Spain_ACoruna_010_2020_EPI_ISL_468340_2020-04-22:0.0000020138,hCoV-19_Spain_ACoruna_009_2020_EPI_ISL_468339_2020-04-22:0.0000020138):0.0000680651,((hCoV-19_Spain_ACoruna_014_2020_EPI_ISL_468344_2020-05-12:0.0000020138,hCoV-19_Spain_ACoruna_013_2020_EPI_ISL_468343_2020-05-29:0.0000020138):0.0000020138,(hCoV-19_Spain_ACoruna_008_2020_EPI_ISL_468338_2020-05-10:0.0000370338,hCoV-19_Spain_ACoruna_002_2020_EPI_ISL_468332_2020-05-11:0.0000020138):0.0000020138):0.0000020138):0.0000334422,(hCoV-19_Spain_Valencia256_2020_EPI_ISL_436351_2020-03-26:0.0001031417,hCoV-19_Spain_COV006002_2020_EPI_ISL_500433_2020-03-28:0.0000668859):0.0000020138):0.0000020138):0.0000020138):0.0000020138,((hCoV-19_Spain_Valencia565_2020_EPI_ISL_447497_2020-03-27:0.0000020138,((hCoV-19_Spain_Zaragoza2474_2020_EPI_ISL_468816_2020-03-24:0.0000334422,(((hCoV-19_Spain_COV005046_2020_EPI_ISL_500341_2020-04-21:0.0000020138,hCoV-19_Spain_COV005113_2020_EPI_ISL_500361_2020-04-26:0.0000020138):0.0000020138,hCoV-19_Spain_COV005115_2020_EPI_ISL_500362_2020-04-26:0.0000020138):0.0000334422,hCoV-19_Spain_COV005066_2020_EPI_ISL_500350_2020-04-21:0.0000020138):0.0000334422):0.0000020138,(hCoV-19_Spain_COV000868_2020_EPI_ISL_452687_2020-03-25:0.0000020138,hCoV-19_Spain_COV005070_2020_EPI_ISL_500351_2020-04-22:0.0000351442):0.0000020138):0.0000334422):0.0000020138,(hCoV-19_Spain_Valencia245_2020_EPI_ISL_436340_2020-03-29:0.0000694728,hCoV-19_Spain_Valencia529_2020_EPI_ISL_447478_2020-03-29:0.0000020138):0.0000334422):0.0000020138):0.0000020138,(((hCoV-19_Spain_Donostia-San_Sebastian_COV003230_2020_EPI_ISL_480988_2020-03-15:0.0000020138,(hCoV-19_Spain_Manacor2496_2020_EPI_ISL_468989_2020-03-16:0.0000020138,(hCoV-19_Spain_COV006021_2020_EPI_ISL_500451_2020-03-25:0.0000334422,hCoV-19_Spain_COV003666_2020_EPI_ISL_467232_2020-04-01:0.0000020138):0.0000020138):0.0000020138):0.0000020138,(hCoV-19_Spain_COV001902_2020_EPI_ISL_467074_2020-03-15:0.0000334422,((hCoV-19_Spain_COV001426_2020_EPI_ISL_452475_2020-03-23:0.0000020138,hCoV-19_Spain_Donostia-San_Sebastian_COV003252_2020_EPI_ISL_481006_2020-03-17:0.0000020138):0.0000020138,hCoV-19_Spain_COV001429_2020_EPI_ISL_452472_2020-03-23:0.0000020138):0.0000334422):0.0000020138):0.0000020138,(((hCoV-19_Spain_COV000925_2020_EPI_ISL_452646_2020-03-27:0.0000334422,hCoV-19_Spain_Donostia-San_Sebastian_COV003204_2020_EPI_ISL_480952_2020-03-12:0.0000020138):0.0000020138,hCoV-19_Spain_COV000891_2020_EPI_ISL_452672_2020-03-26:0.0000334422):0.0000020138,hCoV-19_Spain_COV001500_2020_EPI_ISL_467152_2020-03-15:0.0000020138):0.0000334422):0.0000020138):0.0000020138,(hCoV-19_Spain_Madrid_H5_34_2020_EPI_ISL_417956_2020-03-11:0.0000020138,hCoV-19_Spain_COV001913_2020_EPI_ISL_467079_2020-03-16:0.0000020138):0.0000020138):0.0000020138,((((hCoV-19_Spain_Valencia228_2020_EPI_ISL_436323_2020-03-25:0.0000020138,(hCoV-19_Spain_Donostia-San_Sebastian_COV003255_2020_EPI_ISL_480996_2020-03-17:0.0000020138,(hCoV-19_Spain_COV001395_2020_EPI_ISL_452506_2020-03-18:0.0000020138,hCoV-19_Spain_Madrid_COV004950_2020_EPI_ISL_481076_2020-04-19:0.0000668859):0.0000020138):0.0000020138):0.0000020138,hCoV-19_Spain_Madrid_COV004967_2020_EPI_ISL_481099_2020-05-06:0.0000020138):0.0000020138,(((((hCoV-19_Spain_Palma2562_2020_EPI_ISL_468997_2020-04-05:0.0000020138,hCoV-19_Spain_Valencia122_2020_EPI_ISL_436217_2020-03-13:0.0000020138):0.0000334422,hCoV-19_Spain_Malaga-COV002862_2020_EPI_ISL_474927_2020-03-13:0.0000020138):0.0000020138,hCoV-19_Spain_Granada-COV002929_2020_EPI_ISL_474873_2020-03-23:0.0000020138):0.0000020138,(hCoV-19_Spain_Valencia265_2020_EPI_ISL_436360_2020-03-27:0.0000020138,hCoV-19_Spain_COV005033_2020_EPI_ISL_500339_2020-04-20:0.0000353282):0.0000020138):0.0000020138,(hCoV-19_Spain_Teruel2414_2020_EPI_ISL_468772_2020-03-24:0.0000020138,(hCoV-19_Spain_Teruel2404_2020_EPI_ISL_468767_2020-03-24:0.0000020138,hCoV-19_Spain_Teruel2431_2020_EPI_ISL_468839_2020-03-28:0.0000020138):0.0000020138):0.0000334422):0.0000020138):0.0000020138,hCoV-19_Spain_Valencia155_2020_EPI_ISL_436250_2020-03-19:0.0000334422):0.0000020138):0.0000020138,(hCoV-19_Spain_Valencia192_2020_EPI_ISL_436287_2020-03-24:0.0000020138,hCoV-19_Spain_Valencia523_2020_EPI_ISL_447474_2020-03-25:0.0000668859):0.0000020138):0.0000020138):0.0000020138,(((hCoV-19_Spain_Valencia91_2020_EPI_ISL_425215_2020-03-16:0.0000020138,hCoV-19_Spain_COV001104_2020_EPI_ISL_452586_2020-03-29:0.0000316079):0.0000020138,hCoV-19_Spain_COV003723_2020_EPI_ISL_467234_2020-05-07:0.0000668859):0.0000020138,((hCoV-19_Spain_Valencia263_2020_EPI_ISL_436358_2020-03-26:0.0000020138,(hCoV-19_Spain_Valencia149_2020_EPI_ISL_436244_2020-03-19:0.0000334422,hCoV-19_Spain_Madrid_COV004949_2020_EPI_ISL_481070_2020-04-16:0.0000668859):0.0000020138):0.0000020138,hCoV-19_Spain_COV000932_2020_EPI_ISL_452640_2020-03-27:0.0000334422):0.0000020138):0.0000020138):0.0000020138,((((((((((hCoV-19_Spain_Madrid_H12_1301_2020_EPI_ISL_421171_2020-03-05:0.0000000000,hCoV-19_Spain_Madrid_H12_2006_2020_EPI_ISL_421176_2020-03-27:0.0000000000):0.0000020138,(hCoV-19_Spain_Valencia264_2020_EPI_ISL_436359_2020-03-27:0.0000334422,hCoV-19_Spain_Alcaniz2450_2020_EPI_ISL_468783_2020-03-28:0.0000020138):0.0000020138):0.0000020138,hCoV-19_Spain_Madrid_COV004943_2020_EPI_ISL_481092_2020-04-12:0.0000668859):0.0000020138,((hCoV-19_Spain_Madrid_COV004935_2020_EPI_ISL_481078_2020-04-09:0.0001357612,hCoV-19_Spain_COV003974_2020_EPI_ISL_500186_2020-04-12:0.0000360854):0.0000020138,hCoV-19_Spain_Zaragoza2458_2020_EPI_ISL_468791_2020-03-26:0.0001017842):0.0000020138):0.0000020138,hCoV-19_Spain_COV003697_2020_EPI_ISL_467207_2020-04-02:0.0000020138):0.0000020138,(((hCoV-19_Spain_Valencia224_2020_EPI_ISL_436319_2020-03-28:0.0000020138,hCoV-19_Spain_Valencia191_2020_EPI_ISL_436286_2020-03-24:0.0000334422):0.0000020138,hCoV-19_Spain_Alcaniz2418_2020_EPI_ISL_468835_2020-03-26:0.0000334422):0.0000020138,((hCoV-19_Spain_Valencia276_2020_EPI_ISL_436371_2020-03-26:0.0000334422,hCoV-19_Spain_Albacete-COV003776_2020_EPI_ISL_474809_2020-04-03:0.0000020138):0.0000020138,(hCoV-19_Spain_Valencia303_2020_EPI_ISL_436398_2020-03-22:0.0000020138,hCoV-19_Spain_Valencia524_2020_EPI_ISL_447475_2020-03-28:0.0000020138):0.0000668859):0.0000334422):0.0000020138):0.0000020138,(((((hCoV-19_Spain_Zaragoza2467_2020_EPI_ISL_468801_2020-03-18:0.0000334422,hCoV-19_Spain_COV003655_2020_EPI_ISL_467214_2020-04-01:0.0000020138):0.0000334422,hCoV-19_Spain_COV001892_2020_EPI_ISL_452456_2020-03-12:0.0000020138):0.0000020138,(hCoV-19_Spain_Valencia140_2020_EPI_ISL_436235_2020-03-18:0.0000020138,((hCoV-19_Spain_COV001901_2020_EPI_ISL_467070_2020-03-15:0.0000020138,((hCoV-19_Spain_Barcelona_h_COV003736_2020_EPI_ISL_481029_2020-04-08:0.0000020138,hCoV-19_Spain_Palma2583_2020_EPI_ISL_468957_2020-04-15:0.0000020138):0.0000020138,hCoV-19_Spain_COV002734_2020_EPI_ISL_467285_2020-04-13:0.0000334422):0.0000020138):0.0000020138,hCoV-19_Spain_COV003680_2020_EPI_ISL_467192_2020-04-02:0.0000668859):0.0000020138):0.0000020138):0.0000020138,hCoV-19_Spain_COV003703_2020_EPI_ISL_467191_2020-04-02:0.0000020138):0.0000020138,hCoV-19_Spain_Ibiza2501_2020_EPI_ISL_469008_2020-03-14:0.0000334422):0.0000020138):0.0000020138,(((hCoV-19_Spain_Madrid_H7_36_2020_EPI_ISL_417957_2020-03-12:0.0000020138,hCoV-19_Spain_Madrid_H8_37_2020_EPI_ISL_418182_2020-03-12:0.0000020138):0.0000020138,hCoV-19_Spain_Madrid_H12_2107_2020_EPI_ISL_421177_2020-03-27:0.0000334422):0.0000334422,(((hCoV-19_Spain_Valencia261_2020_EPI_ISL_436356_2020-03-26:0.0000000000,hCoV-19_Spain_Valencia222_2020_EPI_ISL_436317_2020-03-26:0.0000000000):0.0000020138,(hCoV-19_Spain_Valencia49_2020_EPI_ISL_420130_2020-03-18:0.0000020138,hCoV-19_Spain_Valencia82_2020_EPI_ISL_425206_2020-03-21:0.0000020138):0.0000020138):0.0000020138,hCoV-19_Spain_Valencia307_2020_EPI_ISL_436402_2020-03-22:0.0000020138):0.0000020138):0.0000020138):0.0000020138,hCoV-19_Spain_Valencia142_2020_EPI_ISL_436237_2020-03-18:0.0000020138):0.0000020138,(hCoV-19_Spain_Madrid_H12_3910_2020_EPI_ISL_428709_2020-03-21:0.0000334422,hCoV-19_Spain_Valencia96_2020_EPI_ISL_425220_2020-03-17:0.0000334422):0.0000020138):0.0000020138):0.0000020138,hCoV-19_Spain_COV003696_2020_EPI_ISL_467257_2020-04-02:0.0000020138):0.0000020138,hCoV-19_Spain_Barcelona_VH5325_2020_EPI_ISL_444982_2020-03-21:0.0000668859):0.0000020138,(hCoV-19_Spain_Barcelona_VH4964_2020_EPI_ISL_444980_2020-03-21:0.0001003311,hCoV-19_Spain_Barcelona_VH9758_2020_EPI_ISL_458132_2020-03-26:0.0000334422):0.0000020138):0.0000020138,hCoV-19_Spain_80_19_2020_EPI_ISL_462997_2020-05-30:0.0001003311):0.0000020138):0.0000020138,hCoV-19_Spain_Madrid_H12_27_2020_EPI_ISL_428690_2020-03-21:0.0000334422):0.0000315927,hCoV-19_Spain_IrsiCaixa-Own160320_2020_EPI_ISL_483059_2020-03-16:0.0000334422):0.0000020138,((((hCoV-19_Spain_COV001057_2020_EPI_ISL_452615_2020-04-01:0.0000668859,hCoV-19_Spain_Donostia-San_Sebastian2123_2020_EPI_ISL_468886_2020-04-11:0.0000020138):0.0000020138,(hCoV-19_Spain_Madrid_H12_1502_2020_EPI_ISL_421172_2020-03-09:0.0000020138,hCoV-19_Spain_Valencia80_2020_EPI_ISL_425204_2020-03-20:0.0000020138):0.0000020138):0.0000020138,hCoV-19_Spain_Vircell001_2020_EPI_ISL_429256_2020-03-12:0.0000020138):0.0000020138,hCoV-19_Spain_Madrid_H12_31_2020_EPI_ISL_428694_2020-03-12:0.0000334422):0.0000334422):0.0000020138,((((((((((hCoV-19_Spain_Almansa-COV003750_2020_EPI_ISL_474837_2020-04-01:0.0000020138,hCoV-19_Spain_Donostia-San_Sebastian_COV003237_2020_EPI_ISL_480978_2020-03-15:0.0000020138):0.0000020138,hCoV-19_Spain_Valencia542_2020_EPI_ISL_447487_2020-03-29:0.0000686785):0.0000020138,((hCoV-19_Spain_Palma2519_2020_EPI_ISL_468967_2020-03-20:0.0000334422,hCoV-19_Spain_COV000869_2020_EPI_ISL_452686_2020-03-25:0.0000668859):0.0000020138,((hCoV-19_Spain_Zaragoza2436_2020_EPI_ISL_468778_2020-03-17:0.0000020138,((hCoV-19_Spain_Valencia578_2020_EPI_ISL_447508_2020-03-27:0.0000685936,hCoV-19_Spain_COV005951_2020_EPI_ISL_500385_2020-03-25:0.0000687657):0.0000020138,hCoV-19_Spain_Guevejar-COV002932_2020_EPI_ISL_474900_2020-03-23:0.0000020138):0.0000020138):0.0000020138,(hCoV-19_Spain_Teruel2424_2020_EPI_ISL_468850_2020-03-24:0.0000334422,(hCoV-19_Spain_COV004004_2020_EPI_ISL_500223_2020-04-21:0.0000020138,hCoV-19_Spain_COV004003_2020_EPI_ISL_500222_2020-04-21:0.0000020138):0.0000355054):0.0000020138):0.0000020138):0.0000020138):0.0000020138,hCoV-19_Spain_Guadix-COV002992_2020_EPI_ISL_474898_2020-04-01:0.0000020138):0.0000020138,hCoV-19_Spain_Alcaniz2398_2020_EPI_ISL_468795_2020-03-26:0.0000668859):0.0000020138,hCoV-19_Spain_COV002728_2020_EPI_ISL_467290_2020-04-15:0.0000668859):0.0000020138,(((((hCoV-19_Spain_ACoruna_006_2020_EPI_ISL_468336_2020-05-10:0.0000020138,hCoV-19_Spain_ACoruna_011_2020_EPI_ISL_468341_2020-05-12:0.0000020138):0.0000682340,hCoV-19_Spain_Valencia148_2020_EPI_ISL_436243_2020-03-18:0.0000334422):0.0000020138,hCoV-19_Spain_ACoruna_012_2020_EPI_ISL_468342_2020-05-12:0.0000020138):0.0000020138,(hCoV-19_Spain_Valencia244_2020_EPI_ISL_436339_2020-03-28:0.0000020138,hCoV-19_Spain_ACoruna_005_2020_EPI_ISL_468335_2020-04-29:0.0000020138):0.0000020138):0.0000020138,(hCoV-19_Spain_Valencia223_2020_EPI_ISL_436318_2020-03-26:0.0000020138,hCoV-19_Spain_Valencia219_2020_EPI_ISL_436314_2020-03-25:0.0000020138):0.0000020138):0.0000020138):0.0000020138,(hCoV-19_Spain_COV001462_2020_EPI_ISL_467179_2020-03-18:0.0000020138,hCoV-19_Spain_COV001498_2020_EPI_ISL_467157_2020-03-19:0.0000020138):0.0000334422):0.0000334422,(((hCoV-19_Spain_Barcelona_h_COV003730_2020_EPI_ISL_481025_2020-04-02:0.0000020138,hCoV-19_Spain_COV005128_2020_EPI_ISL_500366_2020-05-04:0.0000020138):0.0000020138,hCoV-19_Spain_COV005078_2020_EPI_ISL_500353_2020-04-22:0.0000334422):0.0000334422,hCoV-19_Spain_Valencia579_2020_EPI_ISL_447509_2020-03-28:0.0000020138):0.0000020138):0.0000020138,(((hCoV-19_Spain_Hellin-COV003845_2020_EPI_ISL_474904_2020-04-01:0.0000020138,hCoV-19_Spain_Valencia295_2020_EPI_ISL_436390_2020-03-17:0.0000334422):0.0000020138,((((hCoV-19_Spain_Valencia195_2020_EPI_ISL_436290_2020-03-13:0.0000020138,(((hCoV-19_Spain_Valencia66_2020_EPI_ISL_425190_2020-03-16:0.0000020138,hCoV-19_Spain_Valencia65_2020_EPI_ISL_425189_2020-03-16:0.0000020138):0.0000334422,hCoV-19_Spain_Valencia50_2020_EPI_ISL_420131_2020-03-18:0.0000334422):0.0000020138,hCoV-19_Spain_Valencia206_2020_EPI_ISL_436301_2020-03-17:0.0000020138):0.0000020138):0.0000020138,(hCoV-19_Spain_Maracena-COV002937_2020_EPI_ISL_474928_2020-03-27:0.0000334422,hCoV-19_Spain_Teruel2394_2020_EPI_ISL_468823_2020-03-24:0.0000020138):0.0000020138):0.0000020138,hCoV-19_Spain_Valencia174_2020_EPI_ISL_436269_2020-03-20:0.0000334422):0.0000020138,(((((hCoV-19_Spain_Valencia205_2020_EPI_ISL_436300_2020-03-22:0.0000020138,hCoV-19_Spain_Valencia190_2020_EPI_ISL_436285_2020-03-24:0.0000334422):0.0000020138,hCoV-19_Spain_Valencia188_2020_EPI_ISL_436283_2020-03-17:0.0000020138):0.0000020138,(((hCoV-19_Spain_COV000888_2020_EPI_ISL_452674_2020-03-26:0.0000344455,hCoV-19_Spain_COV000912_2020_EPI_ISL_452655_2020-03-27:0.0000334422):0.0000334422,(hCoV-19_Spain_Teruel2441_2020_EPI_ISL_468809_2020-03-28:0.0000020138,(hCoV-19_Spain_Zaragoza2429_2020_EPI_ISL_468793_2020-03-27:0.0000334422,hCoV-19_Spain_Madrid_COV004938_2020_EPI_ISL_481064_2020-04-10:0.0000334422):0.0000020138):0.0000020138):0.0000020138,hCoV-19_Spain_Valencia521_2020_EPI_ISL_447472_2020-03-26:0.0000020138):0.0000020138):0.0000020138,(((hCoV-19_Spain_Alcaniz2490_2020_EPI_ISL_468824_2020-03-24:0.0000678884,hCoV-19_Spain_Alcaniz2452_2020_EPI_ISL_468852_2020-03-24:0.0000334422):0.0000020138,hCoV-19_Spain_Valencia526_2020_EPI_ISL_447477_2020-03-29:0.0000668859):0.0000334422,((hCoV-19_Spain_Zaragoza2483_2020_EPI_ISL_468785_2020-03-24:0.0000020138,hCoV-19_Spain_Oliva639_2020_EPI_ISL_455729_2020-03-31:0.0000020138):0.0000020138,hCoV-19_Spain_Valencia471_2020_EPI_ISL_447471_2020-03-26:0.0001003311):0.0000020138):0.0000020138):0.0000020138,(((hCoV-19_Spain_Valencia535_2020_EPI_ISL_447480_2020-03-29:0.0000345296,hCoV-19_Spain_Valencia550_2020_EPI_ISL_447492_2020-03-26:0.0000349014):0.0000020138,hCoV-19_Spain_Alcaniz2408_2020_EPI_ISL_468832_2020-03-26:0.0000020138):0.0000020138,hCoV-19_Spain_Valencia609_2020_EPI_ISL_447527_2020-04-01:0.0000334422):0.0000020138):0.0000020138):0.0000020138):0.0000020138,hCoV-19_Spain_Madrid_LP23_5852_2020_EPI_ISL_428679_2020-03-08:0.0000020138):0.0000334422):0.0000020138):0.0000020138):0.0000020138,(((((((((hCoV-19_Spain_Barcelona_h_COV003737_2020_EPI_ISL_481034_2020-04-09:0.0000020138,hCoV-19_Spain_Barcelona_h_COV003731_2020_EPI_ISL_481035_2020-04-04:0.0000020138):0.0000020138,hCoV-19_Spain_Barcelona_h_COV003729_2020_EPI_ISL_480981_2020-04-02:0.0000020138):0.0000668859,(((hCoV-19_Spain_COV002731_2020_EPI_ISL_467281_2020-04-14:0.0000020138,(hCoV-19_Spain_Barcelona_h_COV003734_2020_EPI_ISL_481003_2020-04-08:0.0001697162,(hCoV-19_Spain_COV005076_2020_EPI_ISL_500352_2020-04-22:0.0000350825,hCoV-19_Spain_COV005117_2020_EPI_ISL_500363_2020-04-26:0.0000020138):0.0000020138):0.0000020138):0.0000020138,hCoV-19_Spain_Donostia-San_Sebastian_COV003257_2020_EPI_ISL_480953_2020-03-16:0.0000020138):0.0000020138,(hCoV-19_Spain_Teruel2419_2020_EPI_ISL_468842_2020-03-27:0.0000020138,hCoV-19_Spain_Donostia-San_Sebastian_COV003262_2020_EPI_ISL_481032_2020-03-17:0.0000020138):0.0000334422):0.0000020138):0.0000020138,(((hCoV-19_Spain_irsiCaixa-sp50_2020_EPI_ISL_462447_2020-03-22:0.0000020138,hCoV-19_Spain_IrsiCaixa-sp142_2020_EPI_ISL_462448_2020-03-24:0.0000020138):0.0000334422,(hCoV-19_Spain_ACoruna_004_2020_EPI_ISL_468334_2020-04-29:0.0001038700,hCoV-19_Spain_ACoruna_003_2020_EPI_ISL_468333_2020-04-29:0.0000334422):0.0001028403):0.0000020138,hCoV-19_Spain_Barcelona_VH6552_2020_EPI_ISL_444984_2020-03-23:0.0000020138):0.0000020138):0.0000020138,((hCoV-19_Spain_Alcaniz2439_2020_EPI_ISL_468849_2020-03-27:0.0000020138,hCoV-19_Spain_COV005054_2020_EPI_ISL_500287_2020-04-21:0.0000668859):0.0000020138,hCoV-19_Spain_Barcelona_VH8002_2020_EPI_ISL_458130_2020-03-25:0.0000020138):0.0000334422):0.0000020138,hCoV-19_Spain_Barcelona_VH9434_2020_EPI_ISL_444987_2020-03-26:0.0000020138):0.0000020138,(hCoV-19_Spain_Ibiza2544_2020_EPI_ISL_468993_2020-03-25:0.0000668859,hCoV-19_Spain_Barcelona_VH0851_2020_EPI_ISL_444988_2020-03-28:0.0000668859):0.0000020138):0.0000020138,hCoV-19_Spain_Irsicaixa-JP_2020_EPI_ISL_471472_2020-03-18:0.0000668859):0.0000334422,((((hCoV-19_Spain_Frailes-COV002974_2020_EPI_ISL_474856_2020-03-31:0.0000020138,hCoV-19_Spain_Cortijos_Nuevos-COV002876_2020_EPI_ISL_474852_2020-03-16:0.0000020138):0.0000020138,hCoV-19_Spain_Velez_Malaga-COV003029_2020_EPI_ISL_474950_2020-05-05:0.0001349205):0.0000334422,(((hCoV-19_Spain_Tobarra-COV003765_2020_EPI_ISL_474947_2020-04-03:0.0000020138,hCoV-19_Spain_COV003968_2020_EPI_ISL_500184_2020-04-11:0.0000020138):0.0000020138,hCoV-19_Spain_COV003712_2020_EPI_ISL_467220_2020-04-02:0.0000334422):0.0000020138,hCoV-19_Spain_COV001374_2020_EPI_ISL_452527_2020-03-13:0.0000020138):0.0000020138):0.0000020138,(((hCoV-19_Spain_COV002740_2020_EPI_ISL_467280_2020-04-15:0.0000020138,hCoV-19_Spain_COV002714_2020_EPI_ISL_467263_2020-04-07:0.0000020138):0.0000334422,(hCoV-19_Spain_Madrid_H12_3607_2020_EPI_ISL_428706_2020-03-21:0.0000334422,hCoV-19_Spain_Valencia585_2020_EPI_ISL_447515_2020-03-28:0.0000020138):0.0000020138):0.0000020138,((hCoV-19_Spain_Valencia194_2020_EPI_ISL_436289_2020-03-23:0.0000334422,(hCoV-19_Spain_COV001084_2020_EPI_ISL_452602_2020-03-26:0.0000020138,(hCoV-19_Spain_Madrid_COV004945_2020_EPI_ISL_481101_2020-04-13:0.0001018671,hCoV-19_Spain_COV001080_2020_EPI_ISL_452605_2020-03-26:0.0000020138):0.0000020138):0.0000020138):0.0000334422,hCoV-19_Spain_COV003665_2020_EPI_ISL_467215_2020-04-01:0.0000334422):0.0000020138):0.0000020138):0.0000020138):0.0000020138):0.0000020138,((((((hCoV-19_Spain_Madrid_COV004962_2020_EPI_ISL_481046_2020-05-04:0.0001035492,hCoV-19_Spain_COV003716_2020_EPI_ISL_467238_2020-04-03:0.0000020138):0.0000668859,((hCoV-19_Spain_COV002726_2020_EPI_ISL_467266_2020-04-15:0.0000020138,hCoV-19_Spain_Albacete-COV003850_2020_EPI_ISL_474822_2020-04-02:0.0000668859):0.0000020138,hCoV-19_Spain_COV002495_2020_EPI_ISL_467058_2020-03-19:0.0000334422):0.0000020138):0.0000020138,hCoV-19_Spain_Madrid_COV004908_2020_EPI_ISL_481077_2020-03-10:0.0000020138):0.0000020138,((((((hCoV-19_Spain_COV000936_2020_EPI_ISL_452636_2020-03-28:0.0000334422,((hCoV-19_Spain_Palma2543_2020_EPI_ISL_468990_2020-03-17:0.0000020138,(hCoV-19_Spain_COV001424_2020_EPI_ISL_452477_2020-03-22:0.0000334422,hCoV-19_Spain_Zaragoza2440_2020_EPI_ISL_468828_2020-03-28:0.0000334422):0.0000020138):0.0000020138,hCoV-19_Spain_COV001065_2020_EPI_ISL_452611_2020-04-01:0.0000363129):0.0000020138):0.0000020138,hCoV-19_Spain_COV000904_2020_EPI_ISL_452663_2020-03-26:0.0000334422):0.0000020138,hCoV-19_Spain_Madrid_H12_2208_2020_EPI_ISL_421178_2020-03-27:0.0000668859):0.0000668859,(hCoV-19_Spain_Ogijares-COV003033_2020_EPI_ISL_474935_2020-04-06:0.0000020138,(hCoV-19_Spain_Granada-COV003022_2020_EPI_ISL_474894_2020-04-04:0.0000020138,(hCoV-19_Spain_COV004022_2020_EPI_ISL_500161_2020-04-27:0.0000020138,(hCoV-19_Spain_COV003996_2020_EPI_ISL_500193_2020-04-20:0.0000020138,hCoV-19_Spain_COV003987_2020_EPI_ISL_500220_2020-04-16:0.0000363518):0.0000020138):0.0000020138):0.0000020138):0.0000668859):0.0000020138,hCoV-19_Spain_COV001091_2020_EPI_ISL_452595_2020-03-27:0.0000020138):0.0000334422,hCoV-19_Spain_Albacete-COV003760_2020_EPI_ISL_474803_2020-04-02:0.0000334422):0.0000020138):0.0000020138,(((hCoV-19_Spain_Almansa-COV003806_2020_EPI_ISL_474840_2020-05-14:0.0000348805,(hCoV-19_Spain_Valencia156_2020_EPI_ISL_436251_2020-03-19:0.0000334422,hCoV-19_Spain_Valencia551_2020_EPI_ISL_447493_2020-03-26:0.0000020138):0.0000020138):0.0000334422,((hCoV-19_Spain_Donostia-San_Sebastian_COV003239_2020_EPI_ISL_481002_2020-03-15:0.0000020138,(hCoV-19_Spain_Albacete-COV003838_2020_EPI_ISL_474821_2020-05-25:0.0000683586,hCoV-19_Spain_Villarrobledo-COV003887_2020_EPI_ISL_474956_2020-05-20:0.0000668859):0.0000334422):0.0000020138,hCoV-19_Spain_Valencia546_2020_EPI_ISL_447488_2020-03-26:0.0000334422):0.0000020138):0.0000020138,((hCoV-19_Spain_Valencia46_2020_EPI_ISL_421516_2020-03-16:0.0000020138,hCoV-19_Spain_Valencia163_2020_EPI_ISL_436258_2020-03-19:0.0000020138):0.0000334422,hCoV-19_Spain_Valencia100_2020_EPI_ISL_436195_2020-03-14:0.0000020138):0.0000020138):0.0000020138):0.0000020138,((((((((((hCoV-19_Spain_HUB-56592455_2020_EPI_ISL_489834_2020-06-22:0.0000000000,hCoV-19_Spain_HUB-51235489_2020_EPI_ISL_489833_2020-06-08:0.0000000000):0.0000000000,hCoV-19_Spain_HUB-50066191_2020_EPI_ISL_489835_2020-06-08:0.0000000000):0.0000000000,hCoV-19_Spain_HUB-50378855_2020_EPI_ISL_490203_2020-06-10:0.0000000000):0.0000000000,hCoV-19_Spain_HUB-56574576_2020_EPI_ISL_490977_2020-06-09:0.0000000000):0.0000000000,hCoV-19_Spain_HUB-50399382_2020_EPI_ISL_486876_2020-06-06:0.0000000000):0.0000020138,hCoV-19_Spain_HUB-51235493_2020_EPI_ISL_483571_2020-06-08:0.0000020138):0.0000020138,(((hCoV-19_Spain_HUB-50388391_2020_EPI_ISL_490204_2020-06-05:0.0000000000,hCoV-19_Spain_HUB-56574605_2020_EPI_ISL_483572_2020-06-08:0.0000000000):0.0000020138,hCoV-19_Spain_HUB-56597693_2020_EPI_ISL_483566_2020-06-07:0.0000020138):0.0000334422,hCoV-19_Spain_HUB-52580776_2020_EPI_ISL_483573_2020-06-10:0.0000334422):0.0000020138):0.0000020138,hCoV-19_Spain_HUB-50378813_2020_EPI_ISL_490202_2020-06-16:0.0000334422):0.0000020138,hCoV-19_Spain_HUB-50399463_2020_EPI_ISL_483570_2020-06-08:0.0000668859):0.0000334422,Spain_COV005008:0.0000334422):0.0000334422):0.0000020138):0.0000020138,((hCoV-19_Spain_Valencia177_2020_EPI_ISL_436272_2020-03-19:0.0000334422,((((((hCoV-19_Spain_Albacete-COV003749_2020_EPI_ISL_474798_2020-04-01:0.0000334422,hCoV-19_Spain_COV003946_2020_EPI_ISL_500163_2020-04-07:0.0000354475):0.0000020138,(hCoV-19_Spain_Balazote-COV003902_2020_EPI_ISL_474849_2020-04-22:0.0000683696,hCoV-19_Spain_Balazote-COV003880_2020_EPI_ISL_474848_2020-05-18:0.0000020138):0.0000334422):0.0000020138,Spain_COV005009:0.0000334422):0.0000020138,Spain_COV005012:0.0000020138):0.0000020138,hCoV-19_Spain_Donostia-San_Sebastian_COV003190_2020_EPI_ISL_480962_2020-03-08:0.0000020138):0.0000020138,hCoV-19_Spain_Zaragoza2412_2020_EPI_ISL_468858_2020-03-24:0.0000020138):0.0000020138):0.0000020138,(hCoV-19_Spain_Barcelona_VH4488_2020_EPI_ISL_444979_2020-03-20:0.0000334422,hCoV-19_Spain_Barcelona_h_COV003726_2020_EPI_ISL_480989_2020-03-29:0.0000668859):0.0000334422):0.0000020138):0.0000020138,(((((hCoV-19_Spain_Valencia292_2020_EPI_ISL_436387_2020-03-17:0.0000334422,(hCoV-19_Spain_Albacete-COV003814_2020_EPI_ISL_474819_2020-05-25:0.0002375982,hCoV-19_Spain_Zaragoza2387_2020_EPI_ISL_468840_2020-03-17:0.0000020138):0.0000020138):0.0000334422,hCoV-19_Spain_COV003929_2020_EPI_ISL_500159_2020-04-30:0.0001062910):0.0000020138,hCoV-19_Spain_COV001398_2020_EPI_ISL_452503_2020-03-18:0.0000020138):0.0000020138,hCoV-19_Spain_Madrid_COV004921_2020_EPI_ISL_481043_2020-03-17:0.0000334422):0.0000020138,(hCoV-19_Spain_Irsi-04_2020_EPI_ISL_418268_2020-03-13:0.0000334422,hCoV-19_Spain_Madrid_COV004940_2020_EPI_ISL_481074_2020-04-10:0.0000668859):0.0000020138):0.0000020138):0.0000020138,(((((hCoV-19_Spain_COV001327_2020_EPI_ISL_452546_2020-03-23:0.0000020138,hCoV-19_Spain_COV002715_2020_EPI_ISL_467294_2020-04-08:0.0000334422):0.0000020138,(((hCoV-19_Spain_Zaragoza2409_2020_EPI_ISL_468782_2020-03-27:0.0000020138,hCoV-19_Spain_Zaragoza2478_2020_EPI_ISL_468794_2020-03-27:0.0000334422):0.0000020138,hCoV-19_Spain_Zaragoza2430_2020_EPI_ISL_468843_2020-03-28:0.0000020138):0.0000020138,hCoV-19_Spain_Zaragoza2461_2020_EPI_ISL_468781_2020-03-29:0.0000334422):0.0000668859):0.0000020138,(((((((hCoV-19_Spain_Albacete-COV003879_2020_EPI_ISL_474824_2020-05-20:0.0002715482,hCoV-19_Spain_Albacete-COV003781_2020_EPI_ISL_474813_2020-04-03:0.0000020138):0.0000334422,(hCoV-19_Spain_Valencia226_2020_EPI_ISL_436321_2020-03-19:0.0000684230,hCoV-19_Spain_Villarrobledo-COV003746_2020_EPI_ISL_474953_2020-04-01:0.0000668859):0.0000020138):0.0000020138,hCoV-19_Spain_Albacete-COV003851_2020_EPI_ISL_474823_2020-04-02:0.0000020138):0.0000020138,hCoV-19_Spain_Tazona-COV003768_2020_EPI_ISL_474946_2020-04-03:0.0000020138):0.0000020138,hCoV-19_Spain_Valencia291_2020_EPI_ISL_436386_2020-03-17:0.0000668859):0.0000020138,hCoV-19_Spain_Albacete-COV003777_2020_EPI_ISL_474810_2020-04-03:0.0000668859):0.0000334422,(hCoV-19_Spain_COV003722_2020_EPI_ISL_467190_2020-05-07:0.0000020138,hCoV-19_Spain_Madrid_COV004971_2020_EPI_ISL_481073_2020-05-08:0.0000668859):0.0001003311):0.0000020138):0.0000020138,(hCoV-19_Spain_COV003674_2020_EPI_ISL_467221_2020-04-01:0.0000334422,hCoV-19_Spain_Madrid_LP30_2226_2020_EPI_ISL_428682_2020-03-11:0.0000020138):0.0000334422):0.0000020138,(((((hCoV-19_Spain_COV001323_2020_EPI_ISL_452550_2020-03-23:0.0000020138,hCoV-19_Spain_Valencia606_2020_EPI_ISL_447525_2020-04-01:0.0000020138):0.0000020138,hCoV-19_Spain_COV004070_2020_EPI_ISL_500167_2020-03-19:0.0000020138):0.0000020138,hCoV-19_Spain_COV004228_2020_EPI_ISL_500292_2020-04-05:0.0000668859):0.0000020138,hCoV-19_Spain_Iznalloz-COV002983_2020_EPI_ISL_474908_2020-03-31:0.0000334422):0.0000020138,hCoV-19_Spain_68_19_2020_EPI_ISL_462996_2020-05-30:0.0000334422):0.0000020138):0.0000020138):0.0000020138,(((((hCoV-19_Spain_Teruel2451_2020_EPI_ISL_468770_2020-03-28:0.0000020138,(((hCoV-19_Spain_Madrid_COV004986_2020_EPI_ISL_481061_2020-06-09:0.0000702254,hCoV-19_Spain_Madrid_COV004988_2020_EPI_ISL_481085_2020-06-11:0.0000668859):0.0000020138,((hCoV-19_Spain_Madrid_COV004983_2020_EPI_ISL_481100_2020-06-01:0.0000020138,(hCoV-19_Spain_Madrid_COV004989_2020_EPI_ISL_481091_2020-06-11:0.0000020138,hCoV-19_Spain_Madrid_COV004982_2020_EPI_ISL_481063_2020-05-29:0.0000020138):0.0000020138):0.0000020138,hCoV-19_Spain_Madrid_COV004985_2020_EPI_ISL_481093_2020-06-03:0.0000334422):0.0000020138):0.0003393513,(hCoV-19_Spain_Palma2524_2020_EPI_ISL_468959_2020-03-20:0.0000334422,hCoV-19_Spain_COV003686_2020_EPI_ISL_467203_2020-04-02:0.0000020138):0.0000020138):0.0000020138):0.0000020138,hCoV-19_Spain_COV000954_2020_EPI_ISL_452621_2020-03-28:0.0000020138):0.0000334422,(hCoV-19_Spain_COV001060_2020_EPI_ISL_452613_2020-04-01:0.0000334422,hCoV-19_Spain_COV001883_2020_EPI_ISL_452464_2020-03-12:0.0001016403):0.0000020138):0.0000020138,hCoV-19_Spain_Valencia167_2020_EPI_ISL_436262_2020-03-19:0.0000020138):0.0000020138,(hCoV-19_Spain_Cataluna201397_2020_EPI_ISL_419707_2020:0.0000000000,hCoV-19_Spain_Madrid201442_2020_EPI_ISL_417010_2020-03-04:0.0000000000):0.0000020138):0.0000020138):0.0000020138,(((((((hCoV-19_Spain_Valencia636_2020_EPI_ISL_455740_2020-03-30:0.0000020138,hCoV-19_Spain_Valencia138_2020_EPI_ISL_436233_2020-03-18:0.0000020138):0.0000020138,hCoV-19_Spain_Valencia299_2020_EPI_ISL_436394_2020-03-17:0.0000020138):0.0000020138,(hCoV-19_Spain_Las_Palmas-COV002594_2020_EPI_ISL_474911_2020-03-12:0.0000020138,hCoV-19_Spain_Las_Palmas-COV002593_2020_EPI_ISL_474910_2020-03-12:0.0000020138):0.0000334422):0.0000316080,hCoV-19_Spain_COV003964_2020_EPI_ISL_500180_2020-04-10:0.0000020138):0.0000020138,((((hCoV-19_Spain_Granada-COV002940_2020_EPI_ISL_474876_2020-03-26:0.0000020138,hCoV-19_Spain_COV001094_2020_EPI_ISL_452592_2020-03-27:0.0000334422):0.0000020138,hCoV-19_Spain_Marrachi2516_2020_EPI_ISL_469010_2020-03-20:0.0000668859):0.0000020138,hCoV-19_Spain_Valencia202_2020_EPI_ISL_436297_2020-03-25:0.0000334422):0.0000020138,hCoV-19_Spain_Zaragoza2428_2020_EPI_ISL_468805_2020-03-26:0.0000020138):0.0000020138):0.0000020138,(((((hCoV-19_Spain_Socuellamos-COV003743_2020_EPI_ISL_474945_2020-04-02:0.0001407498,hCoV-19_Spain_Palma2526_2020_EPI_ISL_469012_2020-03-20:0.0000318531):0.0000020138,hCoV-19_Spain_Madrid_COV004980_2020_EPI_ISL_481108_2020-05-13:0.0000334422):0.0000020138,hCoV-19_Spain_Valencia220_2020_EPI_ISL_436315_2020-03-27:0.0000334422):0.0000020138,hCoV-19_Spain_Pulianas-COV002918_2020_EPI_ISL_474939_2020-03-19:0.0000020138):0.0000020138,hCoV-19_Spain_Granada-COV002908_2020_EPI_ISL_474869_2020-03-18:0.0000020138):0.0000020138):0.0000020138,hCoV-19_Spain_Madrid201706_2020_EPI_ISL_419235_2020-03-07:0.0000334422):0.0000020138):0.0000020138,((((((hCoV-19_Spain_Madrid_COV004956_2020_EPI_ISL_481049_2020-04-28:0.0000334422,hCoV-19_Spain_COV003653_2020_EPI_ISL_467213_2020-04-01:0.0000020138):0.0000668859,(((((hCoV-19_Spain_COV003650_2020_EPI_ISL_467196_2020-04-01:0.0000000000,hCoV-19_Spain_Donostia-San_Sebastian_COV003242_2020_EPI_ISL_480967_2020-03-16:0.0000000000):0.0000000000,hCoV-19_Spain_COV001921_2020_EPI_ISL_467075_2020-03-17:0.0000000000):0.0000000000,hCoV-19_Spain_Granada-COV002952_2020_EPI_ISL_474879_2020-03-29:0.0000000000):0.0000020138,hCoV-19_Spain_Madrid_COV004930_2020_EPI_ISL_481065_2020-04-07:0.0000020138):0.0000020138,(hCoV-19_Spain_Valencia48_2020_EPI_ISL_421518_2020-03-17:0.0000020138,hCoV-19_Spain_COV003986_2020_EPI_ISL_500189_2020-04-16:0.0001087311):0.0000020138):0.0000020138):0.0000020138,((hCoV-19_Spain_ACoruna_001_2020_EPI_ISL_468331_2020-05-11:0.0001028324,((hCoV-19_Spain_COV000902_2020_EPI_ISL_452664_2020-03-26:0.0000020138,hCoV-19_Spain_COV000894_2020_EPI_ISL_452669_2020-03-26:0.0000020138):0.0000020138,hCoV-19_Spain_COV000893_2020_EPI_ISL_452670_2020-03-26:0.0000020138):0.0000020138):0.0000334422,hCoV-19_Spain_Granada-COV002930_2020_EPI_ISL_474874_2020-03-24:0.0000020138):0.0000020138):0.0000020138,hCoV-19_Spain_Galicia202230_2020_EPI_ISL_455333_2020-03-11:0.0000020138):0.0000020138,hCoV-19_Spain_Barcelona_VH4141_2020_EPI_ISL_444978_2020-03-20:0.0000668859):0.0000020138,((((((((hCoV-19_Spain_Albacete-COV003774_2020_EPI_ISL_474807_2020-04-03:0.0000020138,hCoV-19_Spain_COV003967_2020_EPI_ISL_500183_2020-04-11:0.0000708603):0.0000334422,hCoV-19_Spain_Villanueva_de_la_Jara-COV003789_2020_EPI_ISL_474951_2020-04-02:0.0000020138):0.0000020138,hCoV-19_Spain_Madrid_COV004929_2020_EPI_ISL_481106_2020-04-07:0.0000334422):0.0000020138,(hCoV-19_Spain_Palma2588_2020_EPI_ISL_468995_2020-04-13:0.0001026091,hCoV-19_Spain_COV003993_2020_EPI_ISL_500191_2020-04-19:0.0000363541):0.0000020138):0.0000020138,Spain_COV005010:0.0000020138):0.0000020138,hCoV-19_Spain_COV003720_2020_EPI_ISL_467236_2020-04-03:0.0000020138):0.0000020138,(hCoV-19_Spain_COV002753_2020_EPI_ISL_467277_2020-04-13:0.0000020138,((hCoV-19_Spain_COV002752_2020_EPI_ISL_467292_2020-04-13:0.0000334422,hCoV-19_Spain_COV001121_2020_EPI_ISL_452580_2020-03-27:0.0000334422):0.0000020138,hCoV-19_Spain_COV002754_2020_EPI_ISL_467288_2020-04-13:0.0000334422):0.0000020138):0.0000334422):0.0000020138,(hCoV-19_Spain_Valencia259_2020_EPI_ISL_436354_2020-03-25:0.0000020138,hCoV-19_Spain_Valencia599_2020_EPI_ISL_447521_2020-04-01:0.0000020138):0.0000689364):0.0000020138):0.0000020138):0.0000020138,((((((((((hCoV-19_Spain_Donostia-San_Sebastian2091_2020_EPI_ISL_468946_2020-04-10:0.0000020138,(((hCoV-19_Spain_COV000950_2020_EPI_ISL_452623_2020-03-28:0.0000334422,((((hCoV-19_Spain_Donostia-San_Sebastian2074_2020_EPI_ISL_468864_2020-04-10:0.0000334422,hCoV-19_Spain_COV004262_2020_EPI_ISL_500326_2020-04-07:0.0000020138):0.0000020138,hCoV-19_Spain_COV004267_2020_EPI_ISL_500331_2020-04-07:0.0000020138):0.0000020138,hCoV-19_Spain_COV004244_2020_EPI_ISL_500308_2020-04-06:0.0000334422):0.0000020138,hCoV-19_Spain_COV004239_2020_EPI_ISL_500303_2020-04-05:0.0000020138):0.0000020138):0.0000020138,hCoV-19_Spain_COV004248_2020_EPI_ISL_500312_2020-04-06:0.0000334422):0.0000020138,hCoV-19_Spain_Donostia-San_Sebastian2125_2020_EPI_ISL_468916_2020-04-12:0.0000020138):0.0000020138):0.0000020138,hCoV-19_Spain_COV000928_2020_EPI_ISL_452643_2020-03-27:0.0000020138):0.0000334422,(hCoV-19_Spain_COV000937_2020_EPI_ISL_452635_2020-03-28:0.0000020138,hCoV-19_Spain_Donostia-San_Sebastian_COV003216_2020_EPI_ISL_481033_2020-03-14:0.0000334422):0.0000020138):0.0000020138,hCoV-19_Spain_COV001403_2020_EPI_ISL_452498_2020-03-19:0.0000334422):0.0000020138,((hCoV-19_Spain_Donostia-San_Sebastian2098_2020_EPI_ISL_468902_2020-04-11:0.0000020138,((hCoV-19_Spain_COV001415_2020_EPI_ISL_452486_2020-03-21:0.0000020138,hCoV-19_Spain_COV001411_2020_EPI_ISL_452490_2020-03-20:0.0000020138):0.0000020138,hCoV-19_Spain_Donostia-San_Sebastian_COV003231_2020_EPI_ISL_480971_2020-03-14:0.0000020138):0.0000316930):0.0000020138,hCoV-19_Spain_Donostia-San_Sebastian_COV003260_2020_EPI_ISL_481004_2020-03-16:0.0000020138):0.0000334422):0.0000020138,(hCoV-19_Spain_Donostia-San_Sebastian2129_2020_EPI_ISL_468940_2020-04-12:0.0000020138,hCoV-19_Spain_COV004243_2020_EPI_ISL_500307_2020-04-05:0.0000020138):0.0000334422):0.0000020138,hCoV-19_Spain_COV003708_2020_EPI_ISL_467199_2020-04-02:0.0000334422):0.0000334422,((hCoV-19_Spain_COV003693_2020_EPI_ISL_467261_2020-04-02:0.0001003311,hCoV-19_Spain_COV001414_2020_EPI_ISL_452487_2020-03-21:0.0000020138):0.0000334422,((hCoV-19_Spain_Donostia-San_Sebastian_COV003235_2020_EPI_ISL_481018_2020-03-14:0.0000020138,hCoV-19_Spain_Donostia-San_Sebastian_COV003268_2020_EPI_ISL_481031_2020-03-19:0.0000020138):0.0000020138,hCoV-19_Spain_Donostia-San_Sebastian_COV003258_2020_EPI_ISL_481023_2020-03-17:0.0000020138):0.0000020138):0.0000020138):0.0000020138,hCoV-19_Spain_Valencia613_2020_EPI_ISL_447531_2020-03-31:0.0000020138):0.0000020138,(((hCoV-19_Spain_Melilla202452_2020_EPI_ISL_455348_2020-03-14:0.0000020138,hCoV-19_Spain_Melilla202454_2020_EPI_ISL_455349_2020-03-14:0.0000020138):0.0000334422,(hCoV-19_Spain_Donostia-San_Sebastian_COV003254_2020_EPI_ISL_481021_2020-03-16:0.0000321036,hCoV-19_Spain_Melilla202020_2020_EPI_ISL_455344_2020-03-11:0.0000668859):0.0000020138):0.0000334422,(((hCoV-19_Spain_Valencia584_2020_EPI_ISL_447514_2020-03-28:0.0000000000,hCoV-19_Spain_COV000918_2020_EPI_ISL_452651_2020-03-27:0.0000000000):0.0000000000,hCoV-19_Spain_Valencia173_2020_EPI_ISL_436268_2020-03-20:0.0000000000):0.0000020138,(hCoV-19_Spain_Valencia16_2020_EPI_ISL_419680_2020-03-10:0.0000020138,((hCoV-19_Spain_Palma2542_2020_EPI_ISL_468975_2020-03-19:0.0000020138,hCoV-19_Spain_Palma2586_2020_EPI_ISL_468958_2020-04-14:0.0002054861):0.0001003311,hCoV-19_Spain_COV001083_2020_EPI_ISL_452603_2020-03-26:0.0000334422):0.0000020138):0.0000020138):0.0000020138):0.0000020138):0.0000020138):0.0000020138):0.0000020138,(((((hCoV-19_Spain_COV001425_2020_EPI_ISL_452476_2020-03-23:0.0000334422,(hCoV-19_Spain_Valencia84_2020_EPI_ISL_425208_2020-03-25:0.0000020138,hCoV-19_Spain_Valencia272_2020_EPI_ISL_436367_2020-03-25:0.0000020138):0.0000668859):0.0000334422,((hCoV-19_Spain_Zaragoza2465_2020_EPI_ISL_468810_2020-03-24:0.0000334422,(Spain_COV004996:0.0000020138,Spain_COV004992:0.0000334422):0.0000668859):0.0000020138,((hCoV-19_Spain_Granada-COV002989_2020_EPI_ISL_474887_2020-04-01:0.0000334422,(hCoV-19_Spain_Valencia605_2020_EPI_ISL_447524_2020-04-01:0.0000347926,hCoV-19_Spain_Albacete-COV003778_2020_EPI_ISL_474811_2020-04-03:0.0000334422):0.0000020138):0.0000020138,hCoV-19_Spain_Teruel2434_2020_EPI_ISL_468829_2020-03-24:0.0000334422):0.0000020138):0.0000020138):0.0000020138,hCoV-19_Spain_Valencia51_2020_EPI_ISL_420132_2020-03-18:0.0000020138):0.0000020138,(((hCoV-19_Spain_Madrid_H12_1703_2020_EPI_ISL_421173_2020-03-08:0.0000334422,hCoV-19_Spain_Villarrobledo-COV003790_2020_EPI_ISL_474954_2020-04-03:0.0000668859):0.0000020138,hCoV-19_Spain_Madrid-LP33_2020_EPI_ISL_430721_2020-03-11:0.0000334422):0.0000334422,hCoV-19_Spain_Madrid201709_2020_EPI_ISL_419236_2020-03-07:0.0000020138):0.0000020138):0.0000020138,hCoV-19_Spain_Galicia201663_2020_EPI_ISL_417007_2020-03-07:0.0000020138):0.0000020138):0.0000028823,(hCoV-19_Spain_Palma2545_2020_EPI_ISL_468983_2020-03-25:0.0000020138,((hCoV-19_Spain_COV001920_2020_EPI_ISL_467069_2020-03-17:0.0000334422,hCoV-19_Spain_Vegas_del_Genil-COV003019_2020_EPI_ISL_474949_2020-04-03:0.0000020138):0.0000020138,hCoV-19_Spain_Granada-COV002963_2020_EPI_ISL_474882_2020-03-30:0.0000020138):0.0000020138):0.0000020138):0.0000024541):0.0000334422,(hCoV-19_Spain_Madrid_LP10_12_2020_EPI_ISL_417969_2020-03-09:0.0002360213,hCoV-19_Spain_Madrid-LP32_2020_EPI_ISL_430720_2020-03-09:0.0000334422):0.0000020138):0.0000673291,hCoV-19_Spain_Andalucia201649_2020_EPI_ISL_455324_2020-03-03:0.0001685183):0.0000668859);
```
